# Controlling biomedical devices using pneumatic logic

**DOI:** 10.1101/2024.01.24.24301744

**Authors:** Shane Hoang, Mabel Shehada, Konstantinos Karydis, Philip Brisk, William H. Grover

## Abstract

Many biomedical devices are powered and controlled by electrical components. These electronics add to the cost of a device (possibly making the device too expensive for use in resource-limited or point-of-care settings) and can also render the device unsuitable for use in some environments (for example, high-humidity areas like incubators where condensation could cause electrical short circuits, ovens where electronic components may overheat, or explosive or flammable environments where electric sparks could cause serious accidents). In this work, we show that pneumatic logic can be used to power and control biomedical devices without the need for electricity or electric components. Originally developed for controlling microfluidic “lab-on-a-chip” devices, these circuits use microfluidic valves like transistors in air-powered logic “circuits.” We show that a modification to the basic valve design—adding additional air channels in parallel through the valve—creates a “high-flow” valve that is suitable for controlling a broad range of bioinstruments, not just microfluidics. As a proof-of-concept, we developed a high-flow pneumatic oscillator that uses five high-flow Boolean NOT gates arranged in a loop. Powered by a single constant vacuum source, the oscillator provides five out-of-phase pneumatic outputs that switch between vacuum and atmospheric pressure every 1.3 seconds. Additionally, a user can adjust the frequency of the oscillator by squeezing a bellows attached to one of the pneumatic outputs. We then used the pneumatic oscillator to power a low-cost 3D-printed laboratory rocker/shaker commonly used to keep blood products, cell cultures, and other heterogenous samples in suspension. Our air-powered rocker costs around $5 USD to build and performs as well as conventional electronic rockers that cost $1000 USD or more. This is the first of many biomedical devices that can be made cheaper and safer using pneumatic logic.

## Supplementary material for "Controlling biomedical devices using pneumatic logic": Printed circuit board design files and Arduino and Python code for the custom multichannel pressure logger: pressurama-pc.py

```
import serial, os, sys, datetime
outfile = open("out.csv", "a")
# port = ""
# usb_count = 0
# devices = os.listdir("/dev")
# for device in devices:
#     if "cu.usbmodem" in device:
#         port = device
#         usb_count += 1
# if usb_count == 0:
#     sys.exit("No port found")
# if usb_count > 1:
#     sys.exit("Multiple ports found")
# port = "/dev/" + port
port = "COM3"
data = []
ser = serial.Serial(port, 2000000)
ser.flush()
while True:
    s = ser.readline().decode("utf-8")
    if s.startswith("X") and s.strip().endswith("Y") and \
    s.count("X") == 1 and s.count("Y") == 1 and \
    s.count(" ") == 9 and s.count(":") == 8:
        print(ser.inWaiting(), datetime.datetime.now().isoformat(), end="\t")
        outfile.write(datetime.datetime.now().isoformat())
        tokens = s.split(" ")
        for token in tokens:
            if ":" in token:
                channel = int(token.split(":")[0])
                measurement = float(token.split(":")[1])
                print("%0.1f\t" % (measurement), end="")
                outfile.write("," + str(measurement))
        print()
        outfile.write("\n")
        # outfile.flush()
        # os.fsync(outfile)
```
