## Supplementary material for "Controlling biomedical devices using pneumatic logic": Printed circuit board design files and Arduino and Python code for the custom multichannel pressure logger: pressure_sensors.brd

```
<?xml version="1.0" encoding="utf-8"?>
<!DOCTYPE eagle SYSTEM "eagle.dtd">
<eagle version="9.6.2">
<drawing>
<settings>
<setting alwaysvectorfont="no"/>
<setting verticaltext="up"/>
</settings>
<grid distance="25" unitdist="mil" unit="mil" style="lines" multiple="1" display="no" altdistance="5" altunitdist="mil" altunit="mil"/>
<layers>
<layer number="1" name="Top" color="4" fill="1" visible="yes" active="yes"/>
<layer number="2" name="Route2" color="16" fill="1" visible="no" active="no"/>
<layer number="3" name="Route3" color="17" fill="1" visible="no" active="no"/>
<layer number="4" name="Route4" color="18" fill="1" visible="no" active="no"/>
<layer number="5" name="Route5" color="19" fill="1" visible="no" active="no"/>
<layer number="6" name="Route6" color="25" fill="1" visible="no" active="no"/>
<layer number="7" name="Route7" color="26" fill="1" visible="no" active="no"/>
<layer number="8" name="Route8" color="27" fill="1" visible="no" active="no"/>
<layer number="9" name="Route9" color="28" fill="1" visible="no" active="no"/>
<layer number="10" name="Route10" color="29" fill="1" visible="no" active="no"/>
<layer number="11" name="Route11" color="30" fill="1" visible="no" active="no"/>
<layer number="12" name="Route12" color="20" fill="1" visible="no" active="no"/>
<layer number="13" name="Route13" color="21" fill="1" visible="no" active="no"/>
<layer number="14" name="Route14" color="22" fill="1" visible="no" active="no"/>
<layer number="15" name="Route15" color="23" fill="1" visible="no" active="no"/>
<layer number="16" name="Bottom" color="1" fill="1" visible="yes" active="yes"/>
<layer number="17" name="Pads" color="2" fill="1" visible="yes" active="yes"/>
<layer number="18" name="Vias" color="2" fill="1" visible="yes" active="yes"/>
<layer number="19" name="Unrouted" color="6" fill="1" visible="yes" active="yes"/>
<layer number="20" name="Dimension" color="24" fill="1" visible="yes" active="yes"/>
<layer number="21" name="tPlace" color="7" fill="1" visible="yes" active="yes"/>
<layer number="22" name="bPlace" color="7" fill="1" visible="yes" active="yes"/>
<layer number="23" name="tOrigins" color="15" fill="1" visible="yes" active="yes"/>
<layer number="24" name="bOrigins" color="15" fill="1" visible="yes" active="yes"/>
<layer number="25" name="tNames" color="7" fill="1" visible="yes" active="yes"/>
<layer number="26" name="bNames" color="7" fill="1" visible="yes" active="yes"/>
<layer number="27" name="tValues" color="7" fill="1" visible="no" active="yes"/>
<layer number="28" name="bValues" color="7" fill="1" visible="no" active="yes"/>
<layer number="29" name="tStop" color="7" fill="3" visible="no" active="yes"/>
<layer number="30" name="bStop" color="7" fill="6" visible="no" active="yes"/>
<layer number="31" name="tCream" color="7" fill="4" visible="no" active="yes"/>
<layer number="32" name="bCream" color="7" fill="5" visible="no" active="yes"/>
<layer number="33" name="tFinish" color="6" fill="3" visible="no" active="yes"/>
<layer number="34" name="bFinish" color="6" fill="6" visible="no" active="yes"/>
<layer number="35" name="tGlue" color="7" fill="4" visible="no" active="yes"/>
<layer number="36" name="bGlue" color="7" fill="5" visible="no" active="yes"/>
<layer number="37" name="tTest" color="7" fill="1" visible="no" active="yes"/>
<layer number="38" name="bTest" color="7" fill="1" visible="no" active="yes"/>
<layer number="39" name="tKeepout" color="4" fill="11" visible="yes" active="yes"/>
<layer number="40" name="bKeepout" color="1" fill="11" visible="yes" active="yes"/>
<layer number="41" name="tRestrict" color="4" fill="10" visible="yes" active="yes"/>
<layer number="42" name="bRestrict" color="1" fill="10" visible="yes" active="yes"/>
<layer number="43" name="vRestrict" color="2" fill="10" visible="no" active="yes"/>
<layer number="44" name="Drills" color="7" fill="1" visible="no" active="yes"/>
<layer number="45" name="Holes" color="7" fill="1" visible="no" active="yes"/>
<layer number="46" name="Milling" color="3" fill="1" visible="no" active="yes"/>
<layer number="47" name="Measures" color="7" fill="1" visible="no" active="yes"/>
<layer number="48" name="Document" color="7" fill="1" visible="no" active="yes"/>
<layer number="49" name="Reference" color="7" fill="1" visible="no" active="yes"/>
<layer number="50" name="dxf" color="7" fill="1" visible="no" active="no"/>
<layer number="51" name="tDocu" color="7" fill="1" visible="yes" active="yes"/>
<layer number="52" name="bDocu" color="7" fill="1" visible="yes" active="yes"/>
<layer number="53" name="tGND_GNDA" color="7" fill="9" visible="no" active="no"/>
<layer number="54" name="bGND_GNDA" color="1" fill="9" visible="no" active="no"/>
<layer number="56" name="wert" color="7" fill="1" visible="no" active="no"/>
<layer number="57" name="tCAD" color="7" fill="1" visible="no" active="no"/>
<layer number="59" name="tCarbon" color="7" fill="1" visible="no" active="no"/>
<layer number="60" name="bCarbon" color="7" fill="1" visible="no" active="no"/>
<layer number="88" name="SimResults" color="9" fill="1" visible="no" active="no"/>
<layer number="89" name="SimProbes" color="9" fill="1" visible="no" active="no"/>
<layer number="90" name="Modules" color="5" fill="1" visible="no" active="no"/>
<layer number="91" name="Nets" color="2" fill="1" visible="no" active="no"/>
<layer number="92" name="Busses" color="1" fill="1" visible="no" active="no"/>
<layer number="93" name="Pins" color="2" fill="1" visible="no" active="no"/>
<layer number="94" name="Symbols" color="4" fill="1" visible="no" active="no"/>
<layer number="95" name="Names" color="7" fill="1" visible="no" active="no"/>
<layer number="96" name="Values" color="7" fill="1" visible="no" active="no"/>
<layer number="97" name="Info" color="7" fill="1" visible="no" active="no"/>
<layer number="98" name="Guide" color="6" fill="1" visible="no" active="no"/>
<layer number="99" name="SpiceOrder" color="7" fill="1" visible="no" active="no"/>
<layer number="100" name="Muster" color="7" fill="1" visible="no" active="no"/>
<layer number="101" name="Patch_Top" color="12" fill="4" visible="no" active="yes"/>
<layer number="102" name="Vscore" color="7" fill="1" visible="no" active="yes"/>
<layer number="103" name="tMap" color="7" fill="1" visible="no" active="yes"/>
<layer number="104" name="Name" color="16" fill="1" visible="no" active="yes"/>
<layer number="105" name="tPlate" color="7" fill="1" visible="no" active="yes"/>
<layer number="106" name="bPlate" color="7" fill="1" visible="no" active="yes"/>
<layer number="107" name="Crop" color="7" fill="1" visible="no" active="yes"/>
<layer number="108" name="tplace-old" color="10" fill="1" visible="no" active="yes"/>
<layer number="109" name="ref-old" color="11" fill="1" visible="no" active="yes"/>
<layer number="110" name="fp0" color="7" fill="1" visible="no" active="yes"/>
<layer number="111" name="LPC17xx" color="7" fill="1" visible="no" active="yes"/>
<layer number="112" name="tSilk" color="7" fill="1" visible="no" active="yes"/>
<layer number="113" name="IDFDebug" color="7" fill="1" visible="no" active="yes"/>
<layer number="114" name="Badge_Outline" color="11" fill="1" visible="no" active="no"/>
<layer number="115" name="ReferenceISLANDS" color="7" fill="1" visible="no" active="yes"/>
<layer number="116" name="Patch_BOT" color="9" fill="4" visible="no" active="yes"/>
<layer number="118" name="Rect_Pads" color="7" fill="1" visible="no" active="yes"/>
<layer number="121" name="_tsilk" color="7" fill="1" visible="no" active="yes"/>
<layer number="122" name="_bsilk" color="7" fill="1" visible="no" active="yes"/>
<layer number="123" name="tTestmark" color="7" fill="1" visible="no" active="yes"/>
<layer number="124" name="bTestmark" color="7" fill="1" visible="no" active="yes"/>
<layer number="125" name="_tNames" color="7" fill="1" visible="no" active="yes"/>
<layer number="126" name="_bNames" color="7" fill="1" visible="no" active="yes"/>
<layer number="127" name="_tValues" color="7" fill="1" visible="no" active="yes"/>
<layer number="128" name="_bValues" color="7" fill="1" visible="no" active="yes"/>
<layer number="129" name="Mask" color="7" fill="1" visible="no" active="yes"/>
<layer number="131" name="tAdjust" color="7" fill="1" visible="no" active="yes"/>
<layer number="132" name="bAdjust" color="7" fill="1" visible="no" active="yes"/>
<layer number="144" name="Drill_legend" color="7" fill="1" visible="no" active="yes"/>
<layer number="150" name="Notes" color="7" fill="1" visible="no" active="yes"/>
<layer number="151" name="HeatSink" color="7" fill="1" visible="no" active="yes"/>
<layer number="152" name="_bDocu" color="7" fill="1" visible="no" active="yes"/>
<layer number="153" name="FabDoc1" color="7" fill="1" visible="no" active="yes"/>
<layer number="154" name="FabDoc2" color="7" fill="1" visible="no" active="yes"/>
<layer number="155" name="FabDoc3" color="7" fill="1" visible="no" active="yes"/>
<layer number="199" name="Contour" color="7" fill="1" visible="no" active="yes"/>
<layer number="200" name="200bmp" color="1" fill="10" visible="no" active="yes"/>
<layer number="201" name="201bmp" color="2" fill="10" visible="no" active="yes"/>
<layer number="202" name="202bmp" color="3" fill="10" visible="no" active="yes"/>
<layer number="203" name="203bmp" color="4" fill="10" visible="no" active="yes"/>
<layer number="204" name="204bmp" color="5" fill="10" visible="no" active="yes"/>
<layer number="205" name="205bmp" color="6" fill="10" visible="no" active="yes"/>
<layer number="206" name="206bmp" color="7" fill="10" visible="no" active="yes"/>
<layer number="207" name="207bmp" color="8" fill="10" visible="no" active="yes"/>
<layer number="208" name="208bmp" color="9" fill="10" visible="no" active="yes"/>
<layer number="209" name="209bmp" color="7" fill="1" visible="no" active="yes"/>
<layer number="210" name="210bmp" color="7" fill="1" visible="no" active="yes"/>
<layer number="211" name="211bmp" color="7" fill="1" visible="no" active="yes"/>
<layer number="212" name="212bmp" color="7" fill="1" visible="no" active="yes"/>
<layer number="213" name="213bmp" color="7" fill="1" visible="no" active="yes"/>
<layer number="214" name="214bmp" color="7" fill="1" visible="no" active="yes"/>
<layer number="215" name="215bmp" color="7" fill="1" visible="no" active="yes"/>
<layer number="216" name="216bmp" color="7" fill="1" visible="no" active="yes"/>
<layer number="217" name="217bmp" color="18" fill="1" visible="no" active="no"/>
<layer number="218" name="218bmp" color="19" fill="1" visible="no" active="no"/>
<layer number="219" name="219bmp" color="20" fill="1" visible="no" active="no"/>
<layer number="220" name="220bmp" color="21" fill="1" visible="no" active="no"/>
<layer number="221" name="221bmp" color="22" fill="1" visible="no" active="no"/>
<layer number="222" name="222bmp" color="23" fill="1" visible="no" active="no"/>
<layer number="223" name="223bmp" color="24" fill="1" visible="no" active="no"/>
<layer number="224" name="224bmp" color="25" fill="1" visible="no" active="no"/>
<layer number="225" name="225bmp" color="7" fill="1" visible="no" active="yes"/>
<layer number="226" name="226bmp" color="7" fill="1" visible="no" active="yes"/>
<layer number="227" name="227bmp" color="7" fill="1" visible="no" active="yes"/>
<layer number="228" name="228bmp" color="7" fill="1" visible="no" active="yes"/>
<layer number="229" name="229bmp" color="7" fill="1" visible="no" active="yes"/>
<layer number="230" name="230bmp" color="7" fill="1" visible="no" active="yes"/>
<layer number="231" name="231bmp" color="7" fill="1" visible="no" active="yes"/>
<layer number="248" name="Housing" color="7" fill="1" visible="no" active="yes"/>
<layer number="249" name="Edge" color="7" fill="1" visible="no" active="yes"/>
<layer number="250" name="Descript" color="3" fill="1" visible="no" active="no"/>
<layer number="251" name="SMDround" color="12" fill="11" visible="no" active="no"/>
<layer number="254" name="cooling" color="7" fill="1" visible="no" active="yes"/>
<layer number="255" name="routoute" color="7" fill="1" visible="no" active="yes"/>
</layers>
<board>
<plain>
<wire x1="0" y1="0" x2="58.4" y2="0" width="0" layer="20"/>
<wire x1="58.4" y1="0" x2="58.4" y2="39.675" width="0" layer="20"/>
<wire x1="58.4" y1="39.675" x2="0" y2="39.675" width="0" layer="20"/>
<wire x1="0" y1="39.675" x2="0" y2="0" width="0" layer="20"/>
<text x="29.21" y="19.685" size="1.778" layer="21" rot="SR90" align="center">2021-06-04</text>
</plain>
<libraries>
<library name="RFIDbee">
<packages>
<package name="MXP4250D">
<pad name="1" x="-6.35" y="0" drill="1" shape="long" rot="R90"/>
<pad name="2" x="-3.81" y="0" drill="1" shape="long" rot="R90"/>
<pad name="3" x="-1.27" y="0" drill="1" shape="long" rot="R90"/>
<pad name="4" x="1.27" y="0" drill="1" shape="long" rot="R90"/>
<pad name="5" x="3.81" y="0" drill="1" shape="long" rot="R90"/>
<pad name="6" x="6.35" y="0" drill="1" shape="long" rot="R90"/>
<circle x="-6.35" y="-2.54" radius="0.381" width="0.127" layer="21"/>
<wire x1="-14.6304" y1="-5.2832" x2="14.6304" y2="-5.2832" width="0.127" layer="51"/>
<wire x1="14.6304" y1="-5.2832" x2="14.6304" y2="5.2832" width="0.127" layer="51"/>
<wire x1="14.6304" y1="5.2832" x2="-14.6304" y2="5.2832" width="0.127" layer="51"/>
<wire x1="-14.6304" y1="5.2832" x2="-14.6304" y2="-5.2832" width="0.127" layer="51"/>
<circle x="-3.81" y="3.81" radius="1.27" width="0.127" layer="51"/>
<circle x="3.81" y="-3.81" radius="1.27" width="0.127" layer="51"/>
<text x="8.89" y="0" size="2.54" layer="21" rot="SR90" align="center">&gt;NAME</text>
<text x="-8.89" y="0" size="2.54" layer="21" rot="SR270" align="center">&gt;NAME</text>
</package>
<package name="ARDUINO_NANO">
<pad name="1" x="-17.78" y="-7.62" drill="1" shape="long" rot="R90"/>
<pad name="2" x="-15.24" y="-7.62" drill="1" shape="long" rot="R90"/>
<pad name="3" x="-12.7" y="-7.62" drill="1" shape="long" rot="R90"/>
<pad name="4" x="-10.16" y="-7.62" drill="1" shape="long" rot="R90"/>
<pad name="5" x="-7.62" y="-7.62" drill="1" shape="long" rot="R90"/>
<pad name="6" x="-5.08" y="-7.62" drill="1" shape="long" rot="R90"/>
<pad name="7" x="-2.54" y="-7.62" drill="1" shape="long" rot="R90"/>
<pad name="8" x="0" y="-7.62" drill="1" shape="long" rot="R90"/>
<pad name="9" x="2.54" y="-7.62" drill="1" shape="long" rot="R90"/>
<pad name="10" x="5.08" y="-7.62" drill="1" shape="long" rot="R90"/>
<pad name="11" x="7.62" y="-7.62" drill="1" shape="long" rot="R90"/>
<pad name="12" x="10.16" y="-7.62" drill="1" shape="long" rot="R90"/>
<pad name="13" x="12.7" y="-7.62" drill="1" shape="long" rot="R90"/>
<pad name="14" x="15.24" y="-7.62" drill="1" shape="long" rot="R90"/>
<pad name="15" x="17.78" y="-7.62" drill="1" shape="long" rot="R90"/>
<pad name="16" x="17.78" y="7.62" drill="1" shape="long" rot="R90"/>
<pad name="17" x="15.24" y="7.62" drill="1" shape="long" rot="R90"/>
<pad name="18" x="12.7" y="7.62" drill="1" shape="long" rot="R90"/>
<pad name="19" x="10.16" y="7.62" drill="1" shape="long" rot="R90"/>
<pad name="20" x="7.62" y="7.62" drill="1" shape="long" rot="R90"/>
<pad name="21" x="5.08" y="7.62" drill="1" shape="long" rot="R90"/>
<pad name="22" x="2.54" y="7.62" drill="1" shape="long" rot="R90"/>
<pad name="23" x="0" y="7.62" drill="1" shape="long" rot="R90"/>
<pad name="24" x="-2.54" y="7.62" drill="1" shape="long" rot="R90"/>
<pad name="25" x="-5.08" y="7.62" drill="1" shape="long" rot="R90"/>
<pad name="26" x="-7.62" y="7.62" drill="1" shape="long" rot="R90"/>
<pad name="27" x="-10.16" y="7.62" drill="1" shape="long" rot="R90"/>
<pad name="28" x="-12.7" y="7.62" drill="1" shape="long" rot="R90"/>
<pad name="29" x="-15.24" y="7.62" drill="1" shape="long" rot="R90"/>
<pad name="30" x="-17.78" y="7.62" drill="1" shape="long" rot="R90"/>
<wire x1="-21.59" y1="-10.16" x2="21.59" y2="-10.16" width="0.127" layer="51"/>
<wire x1="21.59" y1="-10.16" x2="21.59" y2="10.16" width="0.127" layer="51"/>
<wire x1="21.59" y1="10.16" x2="-21.59" y2="10.16" width="0.127" layer="51"/>
<wire x1="-21.59" y1="10.16" x2="-21.59" y2="-10.16" width="0.127" layer="51"/>
<text x="-17.78" y="-5.08" size="1.27" layer="21" rot="SR90" align="center-left">D1</text>
<text x="-15.24" y="-5.08" size="1.27" layer="21" rot="SR90" align="center-left">D0</text>
<text x="-12.7" y="-5.08" size="1.27" layer="21" rot="SR90" align="center-left">RST</text>
<text x="-10.16" y="-5.08" size="1.27" layer="21" rot="SR90" align="center-left">GND</text>
<text x="-7.62" y="-5.08" size="1.27" layer="21" rot="SR90" align="center-left">D2</text>
<text x="-5.08" y="-5.08" size="1.27" layer="21" rot="SR90" align="center-left">D3</text>
<text x="-2.54" y="-5.08" size="1.27" layer="21" rot="SR90" align="center-left">D4</text>
<text x="0" y="-5.08" size="1.27" layer="21" rot="SR90" align="center-left">D5</text>
<text x="2.54" y="-5.08" size="1.27" layer="21" rot="SR90" align="center-left">D6</text>
<text x="5.08" y="-5.08" size="1.27" layer="21" rot="SR90" align="center-left">D7</text>
<text x="7.62" y="-5.08" size="1.27" layer="21" rot="SR90" align="center-left">D8</text>
<text x="10.16" y="-5.08" size="1.27" layer="21" rot="SR90" align="center-left">D9</text>
<text x="12.7" y="-5.08" size="1.27" layer="21" rot="SR90" align="center-left">D10</text>
<text x="15.24" y="-5.08" size="1.27" layer="21" rot="SR90" align="center-left">D11</text>
<text x="17.78" y="-5.08" size="1.27" layer="21" rot="SR90" align="center-left">D12</text>
<text x="17.78" y="5.08" size="1.27" layer="21" rot="SR90" align="center-right">D13</text>
<text x="15.24" y="5.08" size="1.27" layer="21" rot="SR90" align="center-right">3V</text>
<text x="12.7" y="5.08" size="1.27" layer="21" rot="SR90" align="center-right">REF</text>
<text x="10.16" y="5.08" size="1.27" layer="21" rot="SR90" align="center-right">A0</text>
<text x="7.62" y="5.08" size="1.27" layer="21" rot="SR90" align="center-right">A1</text>
<text x="5.08" y="5.08" size="1.27" layer="21" rot="SR90" align="center-right">A2</text>
<text x="2.54" y="5.08" size="1.27" layer="21" rot="SR90" align="center-right">A3</text>
<text x="0" y="5.08" size="1.27" layer="21" rot="SR90" align="center-right">A4</text>
<text x="-2.54" y="5.08" size="1.27" layer="21" rot="SR90" align="center-right">A5</text>
<text x="-5.08" y="5.08" size="1.27" layer="21" rot="SR90" align="center-right">A6</text>
<text x="-7.62" y="5.08" size="1.27" layer="21" rot="SR90" align="center-right">A7</text>
<text x="-10.16" y="5.08" size="1.27" layer="21" rot="SR90" align="center-right">5V</text>
<text x="-12.7" y="5.08" size="1.27" layer="21" rot="SR90" align="center-right">RST</text>
<text x="-15.24" y="5.08" size="1.27" layer="21" rot="SR90" align="center-right">GND</text>
<text x="-17.78" y="5.08" size="1.27" layer="21" rot="SR90" align="center-right">VIN</text>
<wire x1="-21.59" y1="10.16" x2="21.59" y2="10.16" width="0.127" layer="21"/>
<wire x1="21.59" y1="10.16" x2="21.59" y2="-10.16" width="0.127" layer="21"/>
<wire x1="21.59" y1="-10.16" x2="-21.59" y2="-10.16" width="0.127" layer="21"/>
<wire x1="-21.59" y1="-10.16" x2="-21.59" y2="10.16" width="0.127" layer="21"/>
<wire x1="22.86" y1="3.81" x2="22.86" y2="-3.81" width="0.127" layer="51"/>
<wire x1="22.86" y1="-3.81" x2="19.05" y2="-3.81" width="0.127" layer="51"/>
<wire x1="19.05" y1="-3.81" x2="19.05" y2="3.81" width="0.127" layer="51"/>
<wire x1="19.05" y1="3.81" x2="22.86" y2="3.81" width="0.127" layer="51"/>
<circle x="-20.32" y="-5.715" radius="0.635" width="0.127" layer="21"/>
<circle x="-20.32" y="-5.715" radius="0.635" width="0.127" layer="51"/>
</package>
<package name="GROVER_LOGO_300">
<rectangle x1="12.7381" y1="1.5875" x2="12.7635" y2="1.6129" layer="21"/>
<rectangle x1="12.7889" y1="1.5875" x2="13.1699" y2="1.6129" layer="21"/>
<rectangle x1="16.8021" y1="1.5875" x2="16.8275" y2="1.6129" layer="21"/>
<rectangle x1="16.8529" y1="1.5875" x2="17.2847" y2="1.6129" layer="21"/>
<rectangle x1="17.3101" y1="1.5875" x2="17.3355" y2="1.6129" layer="21"/>
<rectangle x1="12.7127" y1="1.6129" x2="13.2461" y2="1.6383" layer="21"/>
<rectangle x1="13.6017" y1="1.6129" x2="13.8049" y2="1.6383" layer="21"/>
<rectangle x1="14.3129" y1="1.6129" x2="14.6177" y2="1.6383" layer="21"/>
<rectangle x1="15.5575" y1="1.6129" x2="15.8623" y2="1.6383" layer="21"/>
<rectangle x1="16.7259" y1="1.6129" x2="16.7513" y2="1.6383" layer="21"/>
<rectangle x1="16.7767" y1="1.6129" x2="17.3609" y2="1.6383" layer="21"/>
<rectangle x1="17.3863" y1="1.6129" x2="17.4117" y2="1.6383" layer="21"/>
<rectangle x1="18.9103" y1="1.6129" x2="19.2151" y2="1.6383" layer="21"/>
<rectangle x1="20.2819" y1="1.6129" x2="21.4249" y2="1.6383" layer="21"/>
<rectangle x1="21.8313" y1="1.6129" x2="22.1361" y2="1.6383" layer="21"/>
<rectangle x1="23.0759" y1="1.6129" x2="23.3807" y2="1.6383" layer="21"/>
<rectangle x1="24.6507" y1="1.6129" x2="25.8445" y2="1.6383" layer="21"/>
<rectangle x1="25.9715" y1="1.6129" x2="26.2509" y2="1.6383" layer="21"/>
<rectangle x1="27.3431" y1="1.6129" x2="27.6225" y2="1.6383" layer="21"/>
<rectangle x1="28.0035" y1="1.6129" x2="28.9433" y2="1.6383" layer="21"/>
<rectangle x1="28.9687" y1="1.6129" x2="28.9941" y2="1.6383" layer="21"/>
<rectangle x1="12.6365" y1="1.6383" x2="13.3223" y2="1.6637" layer="21"/>
<rectangle x1="13.6017" y1="1.6383" x2="13.8049" y2="1.6637" layer="21"/>
<rectangle x1="14.3129" y1="1.6383" x2="14.6177" y2="1.6637" layer="21"/>
<rectangle x1="15.5321" y1="1.6383" x2="15.8623" y2="1.6637" layer="21"/>
<rectangle x1="16.6497" y1="1.6383" x2="16.6751" y2="1.6637" layer="21"/>
<rectangle x1="16.7005" y1="1.6383" x2="17.4879" y2="1.6637" layer="21"/>
<rectangle x1="18.9357" y1="1.6383" x2="19.2151" y2="1.6637" layer="21"/>
<rectangle x1="20.2565" y1="1.6383" x2="21.4503" y2="1.6637" layer="21"/>
<rectangle x1="21.8313" y1="1.6383" x2="22.1361" y2="1.6637" layer="21"/>
<rectangle x1="23.0505" y1="1.6383" x2="23.3807" y2="1.6637" layer="21"/>
<rectangle x1="24.6253" y1="1.6383" x2="25.8699" y2="1.6637" layer="21"/>
<rectangle x1="25.9715" y1="1.6383" x2="26.2763" y2="1.6637" layer="21"/>
<rectangle x1="27.3177" y1="1.6383" x2="27.6479" y2="1.6637" layer="21"/>
<rectangle x1="27.9781" y1="1.6383" x2="29.0703" y2="1.6637" layer="21"/>
<rectangle x1="12.5603" y1="1.6637" x2="12.5857" y2="1.6891" layer="21"/>
<rectangle x1="12.6111" y1="1.6637" x2="13.3477" y2="1.6891" layer="21"/>
<rectangle x1="13.5763" y1="1.6637" x2="13.8049" y2="1.6891" layer="21"/>
<rectangle x1="14.3129" y1="1.6637" x2="14.6177" y2="1.6891" layer="21"/>
<rectangle x1="15.5575" y1="1.6637" x2="15.8369" y2="1.6891" layer="21"/>
<rectangle x1="16.6243" y1="1.6637" x2="17.5133" y2="1.6891" layer="21"/>
<rectangle x1="18.9103" y1="1.6637" x2="19.2151" y2="1.6891" layer="21"/>
<rectangle x1="20.2819" y1="1.6637" x2="21.4249" y2="1.6891" layer="21"/>
<rectangle x1="21.8313" y1="1.6637" x2="22.1361" y2="1.6891" layer="21"/>
<rectangle x1="23.0759" y1="1.6637" x2="23.3553" y2="1.6891" layer="21"/>
<rectangle x1="24.6507" y1="1.6637" x2="25.8445" y2="1.6891" layer="21"/>
<rectangle x1="25.9715" y1="1.6637" x2="26.2763" y2="1.6891" layer="21"/>
<rectangle x1="27.3431" y1="1.6637" x2="27.6225" y2="1.6891" layer="21"/>
<rectangle x1="28.0035" y1="1.6637" x2="29.1465" y2="1.6891" layer="21"/>
<rectangle x1="12.5349" y1="1.6891" x2="13.3731" y2="1.7145" layer="21"/>
<rectangle x1="13.6017" y1="1.6891" x2="13.8049" y2="1.7145" layer="21"/>
<rectangle x1="14.3129" y1="1.6891" x2="14.6177" y2="1.7145" layer="21"/>
<rectangle x1="15.5321" y1="1.6891" x2="15.8623" y2="1.7145" layer="21"/>
<rectangle x1="16.5481" y1="1.6891" x2="17.5387" y2="1.7145" layer="21"/>
<rectangle x1="18.9103" y1="1.6891" x2="19.2151" y2="1.7145" layer="21"/>
<rectangle x1="20.2565" y1="1.6891" x2="21.4503" y2="1.7145" layer="21"/>
<rectangle x1="21.8313" y1="1.6891" x2="22.1361" y2="1.7145" layer="21"/>
<rectangle x1="23.0505" y1="1.6891" x2="23.3807" y2="1.7145" layer="21"/>
<rectangle x1="24.6253" y1="1.6891" x2="25.8699" y2="1.7145" layer="21"/>
<rectangle x1="25.9969" y1="1.6891" x2="26.2763" y2="1.7145" layer="21"/>
<rectangle x1="27.3177" y1="1.6891" x2="27.6225" y2="1.7145" layer="21"/>
<rectangle x1="27.9781" y1="1.6891" x2="29.1719" y2="1.7145" layer="21"/>
<rectangle x1="12.5095" y1="1.7145" x2="13.3985" y2="1.7399" layer="21"/>
<rectangle x1="13.5763" y1="1.7145" x2="13.8049" y2="1.7399" layer="21"/>
<rectangle x1="14.3129" y1="1.7145" x2="14.6177" y2="1.7399" layer="21"/>
<rectangle x1="15.5321" y1="1.7145" x2="15.8369" y2="1.7399" layer="21"/>
<rectangle x1="16.5481" y1="1.7145" x2="17.5641" y2="1.7399" layer="21"/>
<rectangle x1="18.9103" y1="1.7145" x2="19.2405" y2="1.7399" layer="21"/>
<rectangle x1="20.2819" y1="1.7145" x2="21.4249" y2="1.7399" layer="21"/>
<rectangle x1="21.8313" y1="1.7145" x2="22.1361" y2="1.7399" layer="21"/>
<rectangle x1="23.0505" y1="1.7145" x2="23.3553" y2="1.7399" layer="21"/>
<rectangle x1="24.6507" y1="1.7145" x2="25.8445" y2="1.7399" layer="21"/>
<rectangle x1="25.9969" y1="1.7145" x2="26.3017" y2="1.7399" layer="21"/>
<rectangle x1="27.3177" y1="1.7145" x2="27.6225" y2="1.7399" layer="21"/>
<rectangle x1="28.0035" y1="1.7145" x2="29.2481" y2="1.7399" layer="21"/>
<rectangle x1="12.4841" y1="1.7399" x2="13.4239" y2="1.7653" layer="21"/>
<rectangle x1="13.5763" y1="1.7399" x2="13.8049" y2="1.7653" layer="21"/>
<rectangle x1="14.3129" y1="1.7399" x2="14.6177" y2="1.7653" layer="21"/>
<rectangle x1="15.5321" y1="1.7399" x2="15.8115" y2="1.7653" layer="21"/>
<rectangle x1="16.4973" y1="1.7399" x2="17.6403" y2="1.7653" layer="21"/>
<rectangle x1="18.8849" y1="1.7399" x2="19.2405" y2="1.7653" layer="21"/>
<rectangle x1="20.2565" y1="1.7399" x2="21.4503" y2="1.7653" layer="21"/>
<rectangle x1="21.8313" y1="1.7399" x2="22.1361" y2="1.7653" layer="21"/>
<rectangle x1="23.0505" y1="1.7399" x2="23.3299" y2="1.7653" layer="21"/>
<rectangle x1="24.6253" y1="1.7399" x2="25.8699" y2="1.7653" layer="21"/>
<rectangle x1="25.9969" y1="1.7399" x2="26.3017" y2="1.7653" layer="21"/>
<rectangle x1="27.3177" y1="1.7399" x2="27.5971" y2="1.7653" layer="21"/>
<rectangle x1="27.9781" y1="1.7399" x2="29.2735" y2="1.7653" layer="21"/>
<rectangle x1="12.4587" y1="1.7653" x2="13.4493" y2="1.7907" layer="21"/>
<rectangle x1="13.5763" y1="1.7653" x2="13.8049" y2="1.7907" layer="21"/>
<rectangle x1="14.3129" y1="1.7653" x2="14.6177" y2="1.7907" layer="21"/>
<rectangle x1="15.5067" y1="1.7653" x2="15.8115" y2="1.7907" layer="21"/>
<rectangle x1="16.4719" y1="1.7653" x2="17.6149" y2="1.7907" layer="21"/>
<rectangle x1="18.9103" y1="1.7653" x2="19.2405" y2="1.7907" layer="21"/>
<rectangle x1="20.2819" y1="1.7653" x2="21.4249" y2="1.7907" layer="21"/>
<rectangle x1="21.8313" y1="1.7653" x2="22.1361" y2="1.7907" layer="21"/>
<rectangle x1="23.0251" y1="1.7653" x2="23.3299" y2="1.7907" layer="21"/>
<rectangle x1="24.6507" y1="1.7653" x2="25.8445" y2="1.7907" layer="21"/>
<rectangle x1="26.0223" y1="1.7653" x2="26.3017" y2="1.7907" layer="21"/>
<rectangle x1="27.2923" y1="1.7653" x2="27.5971" y2="1.7907" layer="21"/>
<rectangle x1="28.0035" y1="1.7653" x2="29.2989" y2="1.7907" layer="21"/>
<rectangle x1="12.4079" y1="1.7907" x2="13.4747" y2="1.8161" layer="21"/>
<rectangle x1="13.5763" y1="1.7907" x2="13.8049" y2="1.8161" layer="21"/>
<rectangle x1="14.3129" y1="1.7907" x2="14.6177" y2="1.8161" layer="21"/>
<rectangle x1="15.5067" y1="1.7907" x2="15.8115" y2="1.8161" layer="21"/>
<rectangle x1="16.4465" y1="1.7907" x2="17.6911" y2="1.8161" layer="21"/>
<rectangle x1="18.8849" y1="1.7907" x2="19.2659" y2="1.8161" layer="21"/>
<rectangle x1="20.2565" y1="1.7907" x2="21.4503" y2="1.8161" layer="21"/>
<rectangle x1="21.8313" y1="1.7907" x2="22.1361" y2="1.8161" layer="21"/>
<rectangle x1="23.0251" y1="1.7907" x2="23.3299" y2="1.8161" layer="21"/>
<rectangle x1="24.6253" y1="1.7907" x2="25.8699" y2="1.8161" layer="21"/>
<rectangle x1="25.9969" y1="1.7907" x2="26.3017" y2="1.8161" layer="21"/>
<rectangle x1="27.2923" y1="1.7907" x2="27.5971" y2="1.8161" layer="21"/>
<rectangle x1="27.9781" y1="1.7907" x2="29.3243" y2="1.8161" layer="21"/>
<rectangle x1="12.4079" y1="1.8161" x2="12.9413" y2="1.8415" layer="21"/>
<rectangle x1="12.9667" y1="1.8161" x2="12.9921" y2="1.8415" layer="21"/>
<rectangle x1="13.0175" y1="1.8161" x2="13.0429" y2="1.8415" layer="21"/>
<rectangle x1="13.0683" y1="1.8161" x2="13.5001" y2="1.8415" layer="21"/>
<rectangle x1="13.5763" y1="1.8161" x2="13.8049" y2="1.8415" layer="21"/>
<rectangle x1="14.3129" y1="1.8161" x2="14.6177" y2="1.8415" layer="21"/>
<rectangle x1="15.5067" y1="1.8161" x2="15.7861" y2="1.8415" layer="21"/>
<rectangle x1="16.4465" y1="1.8161" x2="16.9545" y2="1.8415" layer="21"/>
<rectangle x1="16.9799" y1="1.8161" x2="17.0053" y2="1.8415" layer="21"/>
<rectangle x1="17.0307" y1="1.8161" x2="17.0561" y2="1.8415" layer="21"/>
<rectangle x1="17.0815" y1="1.8161" x2="17.1069" y2="1.8415" layer="21"/>
<rectangle x1="17.1323" y1="1.8161" x2="17.1577" y2="1.8415" layer="21"/>
<rectangle x1="17.1831" y1="1.8161" x2="17.6911" y2="1.8415" layer="21"/>
<rectangle x1="18.8849" y1="1.8161" x2="19.2405" y2="1.8415" layer="21"/>
<rectangle x1="20.2819" y1="1.8161" x2="21.4249" y2="1.8415" layer="21"/>
<rectangle x1="21.8313" y1="1.8161" x2="22.1361" y2="1.8415" layer="21"/>
<rectangle x1="23.0251" y1="1.8161" x2="23.3045" y2="1.8415" layer="21"/>
<rectangle x1="24.6507" y1="1.8161" x2="25.8445" y2="1.8415" layer="21"/>
<rectangle x1="26.0223" y1="1.8161" x2="26.3017" y2="1.8415" layer="21"/>
<rectangle x1="27.2923" y1="1.8161" x2="27.5717" y2="1.8415" layer="21"/>
<rectangle x1="28.0035" y1="1.8161" x2="29.3497" y2="1.8415" layer="21"/>
<rectangle x1="12.3825" y1="1.8415" x2="12.8651" y2="1.8669" layer="21"/>
<rectangle x1="13.1445" y1="1.8415" x2="13.1699" y2="1.8669" layer="21"/>
<rectangle x1="13.1953" y1="1.8415" x2="13.5255" y2="1.8669" layer="21"/>
<rectangle x1="13.5763" y1="1.8415" x2="13.8049" y2="1.8669" layer="21"/>
<rectangle x1="14.3129" y1="1.8415" x2="14.6177" y2="1.8669" layer="21"/>
<rectangle x1="15.4813" y1="1.8415" x2="15.8115" y2="1.8669" layer="21"/>
<rectangle x1="16.4211" y1="1.8415" x2="16.8783" y2="1.8669" layer="21"/>
<rectangle x1="17.2593" y1="1.8415" x2="17.7165" y2="1.8669" layer="21"/>
<rectangle x1="18.8849" y1="1.8415" x2="19.2659" y2="1.8669" layer="21"/>
<rectangle x1="20.2565" y1="1.8415" x2="20.5867" y2="1.8669" layer="21"/>
<rectangle x1="21.8313" y1="1.8415" x2="22.1361" y2="1.8669" layer="21"/>
<rectangle x1="22.9997" y1="1.8415" x2="23.3299" y2="1.8669" layer="21"/>
<rectangle x1="24.6253" y1="1.8415" x2="24.9555" y2="1.8669" layer="21"/>
<rectangle x1="26.0223" y1="1.8415" x2="26.3271" y2="1.8669" layer="21"/>
<rectangle x1="27.2923" y1="1.8415" x2="27.5971" y2="1.8669" layer="21"/>
<rectangle x1="27.9781" y1="1.8415" x2="28.3083" y2="1.8669" layer="21"/>
<rectangle x1="28.8417" y1="1.8415" x2="28.8671" y2="1.8669" layer="21"/>
<rectangle x1="28.8925" y1="1.8415" x2="29.3751" y2="1.8669" layer="21"/>
<rectangle x1="12.3571" y1="1.8669" x2="12.7889" y2="1.8923" layer="21"/>
<rectangle x1="13.2715" y1="1.8669" x2="13.5001" y2="1.8923" layer="21"/>
<rectangle x1="13.5763" y1="1.8669" x2="13.8049" y2="1.8923" layer="21"/>
<rectangle x1="14.3129" y1="1.8669" x2="14.6177" y2="1.8923" layer="21"/>
<rectangle x1="15.5067" y1="1.8669" x2="15.7861" y2="1.8923" layer="21"/>
<rectangle x1="16.4211" y1="1.8669" x2="16.8021" y2="1.8923" layer="21"/>
<rectangle x1="17.3355" y1="1.8669" x2="17.7165" y2="1.8923" layer="21"/>
<rectangle x1="18.8595" y1="1.8669" x2="19.2659" y2="1.8923" layer="21"/>
<rectangle x1="20.2819" y1="1.8669" x2="20.5613" y2="1.8923" layer="21"/>
<rectangle x1="21.8313" y1="1.8669" x2="22.1361" y2="1.8923" layer="21"/>
<rectangle x1="23.0251" y1="1.8669" x2="23.3045" y2="1.8923" layer="21"/>
<rectangle x1="24.6507" y1="1.8669" x2="24.9301" y2="1.8923" layer="21"/>
<rectangle x1="26.0223" y1="1.8669" x2="26.3017" y2="1.8923" layer="21"/>
<rectangle x1="27.2923" y1="1.8669" x2="27.5717" y2="1.8923" layer="21"/>
<rectangle x1="28.0035" y1="1.8669" x2="28.2829" y2="1.8923" layer="21"/>
<rectangle x1="28.9687" y1="1.8669" x2="29.3751" y2="1.8923" layer="21"/>
<rectangle x1="12.3317" y1="1.8923" x2="12.7381" y2="1.9177" layer="21"/>
<rectangle x1="13.2969" y1="1.8923" x2="13.5255" y2="1.9177" layer="21"/>
<rectangle x1="13.5509" y1="1.8923" x2="13.8049" y2="1.9177" layer="21"/>
<rectangle x1="14.3129" y1="1.8923" x2="14.6177" y2="1.9177" layer="21"/>
<rectangle x1="15.4813" y1="1.8923" x2="15.7861" y2="1.9177" layer="21"/>
<rectangle x1="16.3957" y1="1.8923" x2="16.7767" y2="1.9177" layer="21"/>
<rectangle x1="17.3609" y1="1.8923" x2="17.7419" y2="1.9177" layer="21"/>
<rectangle x1="18.8595" y1="1.8923" x2="19.2659" y2="1.9177" layer="21"/>
<rectangle x1="20.2565" y1="1.8923" x2="20.5867" y2="1.9177" layer="21"/>
<rectangle x1="21.8313" y1="1.8923" x2="22.1361" y2="1.9177" layer="21"/>
<rectangle x1="22.9997" y1="1.8923" x2="23.3045" y2="1.9177" layer="21"/>
<rectangle x1="24.6253" y1="1.8923" x2="24.9555" y2="1.9177" layer="21"/>
<rectangle x1="26.0477" y1="1.8923" x2="26.3271" y2="1.9177" layer="21"/>
<rectangle x1="27.2669" y1="1.8923" x2="27.5717" y2="1.9177" layer="21"/>
<rectangle x1="27.9781" y1="1.8923" x2="28.3083" y2="1.9177" layer="21"/>
<rectangle x1="29.0195" y1="1.8923" x2="29.4005" y2="1.9177" layer="21"/>
<rectangle x1="12.3317" y1="1.9177" x2="12.6873" y2="1.9431" layer="21"/>
<rectangle x1="13.3223" y1="1.9177" x2="13.5509" y2="1.9431" layer="21"/>
<rectangle x1="13.5763" y1="1.9177" x2="13.8049" y2="1.9431" layer="21"/>
<rectangle x1="14.3129" y1="1.9177" x2="14.6177" y2="1.9431" layer="21"/>
<rectangle x1="15.4813" y1="1.9177" x2="15.7607" y2="1.9431" layer="21"/>
<rectangle x1="16.3703" y1="1.9177" x2="16.7259" y2="1.9431" layer="21"/>
<rectangle x1="17.4117" y1="1.9177" x2="17.7673" y2="1.9431" layer="21"/>
<rectangle x1="18.8595" y1="1.9177" x2="19.2913" y2="1.9431" layer="21"/>
<rectangle x1="20.2819" y1="1.9177" x2="20.5613" y2="1.9431" layer="21"/>
<rectangle x1="21.8313" y1="1.9177" x2="22.1361" y2="1.9431" layer="21"/>
<rectangle x1="22.9997" y1="1.9177" x2="23.2791" y2="1.9431" layer="21"/>
<rectangle x1="24.6507" y1="1.9177" x2="24.9301" y2="1.9431" layer="21"/>
<rectangle x1="26.0477" y1="1.9177" x2="26.3271" y2="1.9431" layer="21"/>
<rectangle x1="27.2923" y1="1.9177" x2="27.5717" y2="1.9431" layer="21"/>
<rectangle x1="28.0035" y1="1.9177" x2="28.2829" y2="1.9431" layer="21"/>
<rectangle x1="29.0703" y1="1.9177" x2="29.4005" y2="1.9431" layer="21"/>
<rectangle x1="12.3317" y1="1.9431" x2="12.6619" y2="1.9685" layer="21"/>
<rectangle x1="13.3477" y1="1.9431" x2="13.8049" y2="1.9685" layer="21"/>
<rectangle x1="14.3129" y1="1.9431" x2="14.6177" y2="1.9685" layer="21"/>
<rectangle x1="15.4559" y1="1.9431" x2="15.7607" y2="1.9685" layer="21"/>
<rectangle x1="16.3449" y1="1.9431" x2="16.7259" y2="1.9685" layer="21"/>
<rectangle x1="17.4117" y1="1.9431" x2="17.7673" y2="1.9685" layer="21"/>
<rectangle x1="18.8341" y1="1.9431" x2="19.2913" y2="1.9685" layer="21"/>
<rectangle x1="20.2565" y1="1.9431" x2="20.5867" y2="1.9685" layer="21"/>
<rectangle x1="21.8313" y1="1.9431" x2="22.1361" y2="1.9685" layer="21"/>
<rectangle x1="22.9743" y1="1.9431" x2="23.2791" y2="1.9685" layer="21"/>
<rectangle x1="24.6253" y1="1.9431" x2="24.9555" y2="1.9685" layer="21"/>
<rectangle x1="26.0477" y1="1.9431" x2="26.3271" y2="1.9685" layer="21"/>
<rectangle x1="27.2669" y1="1.9431" x2="27.5717" y2="1.9685" layer="21"/>
<rectangle x1="27.9781" y1="1.9431" x2="28.3083" y2="1.9685" layer="21"/>
<rectangle x1="29.0957" y1="1.9431" x2="29.4259" y2="1.9685" layer="21"/>
<rectangle x1="12.3063" y1="1.9685" x2="12.6365" y2="1.9939" layer="21"/>
<rectangle x1="13.3731" y1="1.9685" x2="13.8049" y2="1.9939" layer="21"/>
<rectangle x1="14.3129" y1="1.9685" x2="14.6177" y2="1.9939" layer="21"/>
<rectangle x1="15.4559" y1="1.9685" x2="15.7353" y2="1.9939" layer="21"/>
<rectangle x1="16.3449" y1="1.9685" x2="16.6751" y2="1.9939" layer="21"/>
<rectangle x1="17.4371" y1="1.9685" x2="17.7673" y2="1.9939" layer="21"/>
<rectangle x1="18.8595" y1="1.9685" x2="19.2913" y2="1.9939" layer="21"/>
<rectangle x1="20.2819" y1="1.9685" x2="20.5613" y2="1.9939" layer="21"/>
<rectangle x1="21.8313" y1="1.9685" x2="22.1361" y2="1.9939" layer="21"/>
<rectangle x1="22.9743" y1="1.9685" x2="23.2537" y2="1.9939" layer="21"/>
<rectangle x1="24.6507" y1="1.9685" x2="24.9301" y2="1.9939" layer="21"/>
<rectangle x1="26.0477" y1="1.9685" x2="26.3525" y2="1.9939" layer="21"/>
<rectangle x1="27.2669" y1="1.9685" x2="27.5717" y2="1.9939" layer="21"/>
<rectangle x1="28.0035" y1="1.9685" x2="28.2829" y2="1.9939" layer="21"/>
<rectangle x1="29.1211" y1="1.9685" x2="29.4513" y2="1.9939" layer="21"/>
<rectangle x1="12.2809" y1="1.9939" x2="12.6365" y2="2.0193" layer="21"/>
<rectangle x1="13.3985" y1="1.9939" x2="13.8049" y2="2.0193" layer="21"/>
<rectangle x1="14.3129" y1="1.9939" x2="14.6177" y2="2.0193" layer="21"/>
<rectangle x1="15.4305" y1="1.9939" x2="15.7607" y2="2.0193" layer="21"/>
<rectangle x1="16.3449" y1="1.9939" x2="16.6751" y2="2.0193" layer="21"/>
<rectangle x1="17.4625" y1="1.9939" x2="17.7927" y2="2.0193" layer="21"/>
<rectangle x1="18.8341" y1="1.9939" x2="19.3167" y2="2.0193" layer="21"/>
<rectangle x1="20.2565" y1="1.9939" x2="20.5867" y2="2.0193" layer="21"/>
<rectangle x1="21.8313" y1="1.9939" x2="22.1361" y2="2.0193" layer="21"/>
<rectangle x1="22.9489" y1="1.9939" x2="23.2791" y2="2.0193" layer="21"/>
<rectangle x1="24.6253" y1="1.9939" x2="24.9555" y2="2.0193" layer="21"/>
<rectangle x1="26.0477" y1="1.9939" x2="26.3525" y2="2.0193" layer="21"/>
<rectangle x1="27.2669" y1="1.9939" x2="27.5463" y2="2.0193" layer="21"/>
<rectangle x1="27.9781" y1="1.9939" x2="28.3083" y2="2.0193" layer="21"/>
<rectangle x1="29.1465" y1="1.9939" x2="29.4513" y2="2.0193" layer="21"/>
<rectangle x1="12.3063" y1="2.0193" x2="12.6111" y2="2.0447" layer="21"/>
<rectangle x1="13.4239" y1="2.0193" x2="13.8049" y2="2.0447" layer="21"/>
<rectangle x1="14.3129" y1="2.0193" x2="14.6177" y2="2.0447" layer="21"/>
<rectangle x1="15.4559" y1="2.0193" x2="15.7353" y2="2.0447" layer="21"/>
<rectangle x1="16.3195" y1="2.0193" x2="16.6497" y2="2.0447" layer="21"/>
<rectangle x1="17.4879" y1="2.0193" x2="17.8181" y2="2.0447" layer="21"/>
<rectangle x1="18.8341" y1="2.0193" x2="19.2913" y2="2.0447" layer="21"/>
<rectangle x1="20.2819" y1="2.0193" x2="20.5613" y2="2.0447" layer="21"/>
<rectangle x1="21.8313" y1="2.0193" x2="22.1361" y2="2.0447" layer="21"/>
<rectangle x1="22.9743" y1="2.0193" x2="23.2537" y2="2.0447" layer="21"/>
<rectangle x1="24.6507" y1="2.0193" x2="24.9301" y2="2.0447" layer="21"/>
<rectangle x1="26.0731" y1="2.0193" x2="26.3525" y2="2.0447" layer="21"/>
<rectangle x1="27.2415" y1="2.0193" x2="27.5463" y2="2.0447" layer="21"/>
<rectangle x1="28.0035" y1="2.0193" x2="28.2829" y2="2.0447" layer="21"/>
<rectangle x1="29.1465" y1="2.0193" x2="29.4513" y2="2.0447" layer="21"/>
<rectangle x1="12.2809" y1="2.0447" x2="12.6111" y2="2.0701" layer="21"/>
<rectangle x1="13.4239" y1="2.0447" x2="13.8049" y2="2.0701" layer="21"/>
<rectangle x1="14.3129" y1="2.0447" x2="14.6177" y2="2.0701" layer="21"/>
<rectangle x1="15.4305" y1="2.0447" x2="15.7353" y2="2.0701" layer="21"/>
<rectangle x1="16.3195" y1="2.0447" x2="16.6243" y2="2.0701" layer="21"/>
<rectangle x1="17.5133" y1="2.0447" x2="17.7927" y2="2.0701" layer="21"/>
<rectangle x1="18.8341" y1="2.0447" x2="19.3167" y2="2.0701" layer="21"/>
<rectangle x1="20.2565" y1="2.0447" x2="20.5867" y2="2.0701" layer="21"/>
<rectangle x1="21.8313" y1="2.0447" x2="22.1361" y2="2.0701" layer="21"/>
<rectangle x1="22.9489" y1="2.0447" x2="23.2537" y2="2.0701" layer="21"/>
<rectangle x1="24.6253" y1="2.0447" x2="24.9555" y2="2.0701" layer="21"/>
<rectangle x1="26.0477" y1="2.0447" x2="26.3525" y2="2.0701" layer="21"/>
<rectangle x1="27.2669" y1="2.0447" x2="27.5463" y2="2.0701" layer="21"/>
<rectangle x1="27.9781" y1="2.0447" x2="28.3083" y2="2.0701" layer="21"/>
<rectangle x1="29.1465" y1="2.0447" x2="29.4767" y2="2.0701" layer="21"/>
<rectangle x1="12.2809" y1="2.0701" x2="12.5857" y2="2.0955" layer="21"/>
<rectangle x1="13.4493" y1="2.0701" x2="13.8049" y2="2.0955" layer="21"/>
<rectangle x1="14.3129" y1="2.0701" x2="14.6177" y2="2.0955" layer="21"/>
<rectangle x1="15.4305" y1="2.0701" x2="15.7353" y2="2.0955" layer="21"/>
<rectangle x1="16.3195" y1="2.0701" x2="16.6243" y2="2.0955" layer="21"/>
<rectangle x1="17.5133" y1="2.0701" x2="17.8181" y2="2.0955" layer="21"/>
<rectangle x1="18.8087" y1="2.0701" x2="19.2913" y2="2.0955" layer="21"/>
<rectangle x1="20.2819" y1="2.0701" x2="20.5613" y2="2.0955" layer="21"/>
<rectangle x1="21.8313" y1="2.0701" x2="22.1361" y2="2.0955" layer="21"/>
<rectangle x1="22.9489" y1="2.0701" x2="23.2537" y2="2.0955" layer="21"/>
<rectangle x1="24.6507" y1="2.0701" x2="24.9301" y2="2.0955" layer="21"/>
<rectangle x1="26.0731" y1="2.0701" x2="26.3525" y2="2.0955" layer="21"/>
<rectangle x1="27.2415" y1="2.0701" x2="27.5209" y2="2.0955" layer="21"/>
<rectangle x1="28.0035" y1="2.0701" x2="28.2829" y2="2.0955" layer="21"/>
<rectangle x1="29.1719" y1="2.0701" x2="29.4767" y2="2.0955" layer="21"/>
<rectangle x1="12.2555" y1="2.0955" x2="12.5857" y2="2.1209" layer="21"/>
<rectangle x1="13.4493" y1="2.0955" x2="13.8049" y2="2.1209" layer="21"/>
<rectangle x1="14.3129" y1="2.0955" x2="14.6177" y2="2.1209" layer="21"/>
<rectangle x1="15.4305" y1="2.0955" x2="15.7099" y2="2.1209" layer="21"/>
<rectangle x1="16.2941" y1="2.0955" x2="16.6243" y2="2.1209" layer="21"/>
<rectangle x1="17.5133" y1="2.0955" x2="17.8435" y2="2.1209" layer="21"/>
<rectangle x1="18.8087" y1="2.0955" x2="19.3167" y2="2.1209" layer="21"/>
<rectangle x1="20.2565" y1="2.0955" x2="20.5867" y2="2.1209" layer="21"/>
<rectangle x1="21.8313" y1="2.0955" x2="22.1361" y2="2.1209" layer="21"/>
<rectangle x1="22.9489" y1="2.0955" x2="23.2283" y2="2.1209" layer="21"/>
<rectangle x1="24.6253" y1="2.0955" x2="24.9555" y2="2.1209" layer="21"/>
<rectangle x1="26.0731" y1="2.0955" x2="26.3779" y2="2.1209" layer="21"/>
<rectangle x1="27.2415" y1="2.0955" x2="27.5463" y2="2.1209" layer="21"/>
<rectangle x1="27.9781" y1="2.0955" x2="28.3083" y2="2.1209" layer="21"/>
<rectangle x1="29.1973" y1="2.0955" x2="29.4767" y2="2.1209" layer="21"/>
<rectangle x1="12.2555" y1="2.1209" x2="12.5857" y2="2.1463" layer="21"/>
<rectangle x1="13.4747" y1="2.1209" x2="13.8049" y2="2.1463" layer="21"/>
<rectangle x1="14.3129" y1="2.1209" x2="14.6177" y2="2.1463" layer="21"/>
<rectangle x1="15.4051" y1="2.1209" x2="15.7099" y2="2.1463" layer="21"/>
<rectangle x1="16.2941" y1="2.1209" x2="16.5989" y2="2.1463" layer="21"/>
<rectangle x1="17.5387" y1="2.1209" x2="17.8181" y2="2.1463" layer="21"/>
<rectangle x1="18.8087" y1="2.1209" x2="19.3167" y2="2.1463" layer="21"/>
<rectangle x1="20.2819" y1="2.1209" x2="20.5613" y2="2.1463" layer="21"/>
<rectangle x1="21.8313" y1="2.1209" x2="22.1361" y2="2.1463" layer="21"/>
<rectangle x1="22.9235" y1="2.1209" x2="23.2283" y2="2.1463" layer="21"/>
<rectangle x1="24.6507" y1="2.1209" x2="24.9301" y2="2.1463" layer="21"/>
<rectangle x1="26.0731" y1="2.1209" x2="26.3525" y2="2.1463" layer="21"/>
<rectangle x1="27.2415" y1="2.1209" x2="27.5209" y2="2.1463" layer="21"/>
<rectangle x1="28.0035" y1="2.1209" x2="28.2829" y2="2.1463" layer="21"/>
<rectangle x1="29.1973" y1="2.1209" x2="29.5021" y2="2.1463" layer="21"/>
<rectangle x1="12.2555" y1="2.1463" x2="12.5603" y2="2.1717" layer="21"/>
<rectangle x1="13.4493" y1="2.1463" x2="13.8049" y2="2.1717" layer="21"/>
<rectangle x1="14.3129" y1="2.1463" x2="14.6177" y2="2.1717" layer="21"/>
<rectangle x1="15.4051" y1="2.1463" x2="15.7099" y2="2.1717" layer="21"/>
<rectangle x1="16.2941" y1="2.1463" x2="16.5989" y2="2.1717" layer="21"/>
<rectangle x1="17.5133" y1="2.1463" x2="17.8435" y2="2.1717" layer="21"/>
<rectangle x1="18.8087" y1="2.1463" x2="19.3167" y2="2.1717" layer="21"/>
<rectangle x1="20.2565" y1="2.1463" x2="20.5867" y2="2.1717" layer="21"/>
<rectangle x1="21.8313" y1="2.1463" x2="22.1361" y2="2.1717" layer="21"/>
<rectangle x1="22.9235" y1="2.1463" x2="23.2283" y2="2.1717" layer="21"/>
<rectangle x1="24.6253" y1="2.1463" x2="24.9555" y2="2.1717" layer="21"/>
<rectangle x1="26.0985" y1="2.1463" x2="26.3779" y2="2.1717" layer="21"/>
<rectangle x1="27.2161" y1="2.1463" x2="27.5209" y2="2.1717" layer="21"/>
<rectangle x1="27.9781" y1="2.1463" x2="28.3083" y2="2.1717" layer="21"/>
<rectangle x1="29.1973" y1="2.1463" x2="29.5021" y2="2.1717" layer="21"/>
<rectangle x1="12.2555" y1="2.1717" x2="12.5349" y2="2.1971" layer="21"/>
<rectangle x1="13.4747" y1="2.1717" x2="13.8049" y2="2.1971" layer="21"/>
<rectangle x1="14.3129" y1="2.1717" x2="14.6177" y2="2.1971" layer="21"/>
<rectangle x1="15.4051" y1="2.1717" x2="15.6845" y2="2.1971" layer="21"/>
<rectangle x1="16.2687" y1="2.1717" x2="16.5989" y2="2.1971" layer="21"/>
<rectangle x1="17.5387" y1="2.1717" x2="17.8435" y2="2.1971" layer="21"/>
<rectangle x1="18.8087" y1="2.1717" x2="19.3421" y2="2.1971" layer="21"/>
<rectangle x1="20.2819" y1="2.1717" x2="20.5613" y2="2.1971" layer="21"/>
<rectangle x1="21.8313" y1="2.1717" x2="22.1361" y2="2.1971" layer="21"/>
<rectangle x1="22.9235" y1="2.1717" x2="23.2029" y2="2.1971" layer="21"/>
<rectangle x1="24.6507" y1="2.1717" x2="24.9301" y2="2.1971" layer="21"/>
<rectangle x1="26.0985" y1="2.1717" x2="26.3779" y2="2.1971" layer="21"/>
<rectangle x1="27.2415" y1="2.1717" x2="27.5209" y2="2.1971" layer="21"/>
<rectangle x1="28.0035" y1="2.1717" x2="28.2829" y2="2.1971" layer="21"/>
<rectangle x1="29.2227" y1="2.1717" x2="29.5021" y2="2.1971" layer="21"/>
<rectangle x1="12.2301" y1="2.1971" x2="12.5603" y2="2.2225" layer="21"/>
<rectangle x1="13.4747" y1="2.1971" x2="13.8049" y2="2.2225" layer="21"/>
<rectangle x1="14.3129" y1="2.1971" x2="14.6177" y2="2.2225" layer="21"/>
<rectangle x1="15.3797" y1="2.1971" x2="15.7099" y2="2.2225" layer="21"/>
<rectangle x1="16.2687" y1="2.1971" x2="16.5735" y2="2.2225" layer="21"/>
<rectangle x1="17.5387" y1="2.1971" x2="17.8435" y2="2.2225" layer="21"/>
<rectangle x1="18.7833" y1="2.1971" x2="19.0627" y2="2.2225" layer="21"/>
<rectangle x1="19.0881" y1="2.1971" x2="19.3421" y2="2.2225" layer="21"/>
<rectangle x1="20.2565" y1="2.1971" x2="20.5867" y2="2.2225" layer="21"/>
<rectangle x1="21.8313" y1="2.1971" x2="22.1361" y2="2.2225" layer="21"/>
<rectangle x1="22.8981" y1="2.1971" x2="23.2283" y2="2.2225" layer="21"/>
<rectangle x1="24.6253" y1="2.1971" x2="24.9555" y2="2.2225" layer="21"/>
<rectangle x1="26.0985" y1="2.1971" x2="26.3779" y2="2.2225" layer="21"/>
<rectangle x1="27.2161" y1="2.1971" x2="27.4955" y2="2.2225" layer="21"/>
<rectangle x1="27.9781" y1="2.1971" x2="28.3083" y2="2.2225" layer="21"/>
<rectangle x1="29.1973" y1="2.1971" x2="29.5275" y2="2.2225" layer="21"/>
<rectangle x1="12.2555" y1="2.2225" x2="12.5349" y2="2.2479" layer="21"/>
<rectangle x1="13.4747" y1="2.2225" x2="13.8049" y2="2.2479" layer="21"/>
<rectangle x1="14.3129" y1="2.2225" x2="14.6177" y2="2.2479" layer="21"/>
<rectangle x1="15.4051" y1="2.2225" x2="15.6845" y2="2.2479" layer="21"/>
<rectangle x1="16.2687" y1="2.2225" x2="16.5735" y2="2.2479" layer="21"/>
<rectangle x1="17.5387" y1="2.2225" x2="17.8689" y2="2.2479" layer="21"/>
<rectangle x1="18.7833" y1="2.2225" x2="19.0627" y2="2.2479" layer="21"/>
<rectangle x1="19.0881" y1="2.2225" x2="19.3421" y2="2.2479" layer="21"/>
<rectangle x1="20.2819" y1="2.2225" x2="20.5613" y2="2.2479" layer="21"/>
<rectangle x1="21.8313" y1="2.2225" x2="22.1361" y2="2.2479" layer="21"/>
<rectangle x1="22.9235" y1="2.2225" x2="23.2029" y2="2.2479" layer="21"/>
<rectangle x1="24.6507" y1="2.2225" x2="24.9301" y2="2.2479" layer="21"/>
<rectangle x1="26.0985" y1="2.2225" x2="26.3779" y2="2.2479" layer="21"/>
<rectangle x1="27.2161" y1="2.2225" x2="27.4955" y2="2.2479" layer="21"/>
<rectangle x1="28.0035" y1="2.2225" x2="28.2829" y2="2.2479" layer="21"/>
<rectangle x1="29.2227" y1="2.2225" x2="29.5021" y2="2.2479" layer="21"/>
<rectangle x1="12.2301" y1="2.2479" x2="12.5349" y2="2.2733" layer="21"/>
<rectangle x1="13.5001" y1="2.2479" x2="13.8049" y2="2.2733" layer="21"/>
<rectangle x1="14.3129" y1="2.2479" x2="14.6177" y2="2.2733" layer="21"/>
<rectangle x1="15.3797" y1="2.2479" x2="15.6591" y2="2.2733" layer="21"/>
<rectangle x1="16.2687" y1="2.2479" x2="16.5735" y2="2.2733" layer="21"/>
<rectangle x1="17.5641" y1="2.2479" x2="17.8689" y2="2.2733" layer="21"/>
<rectangle x1="18.7833" y1="2.2479" x2="19.0627" y2="2.2733" layer="21"/>
<rectangle x1="19.0881" y1="2.2479" x2="19.3675" y2="2.2733" layer="21"/>
<rectangle x1="20.2565" y1="2.2479" x2="20.5867" y2="2.2733" layer="21"/>
<rectangle x1="21.8313" y1="2.2479" x2="22.1361" y2="2.2733" layer="21"/>
<rectangle x1="22.8981" y1="2.2479" x2="23.1775" y2="2.2733" layer="21"/>
<rectangle x1="24.6253" y1="2.2479" x2="24.9555" y2="2.2733" layer="21"/>
<rectangle x1="26.0985" y1="2.2479" x2="26.3779" y2="2.2733" layer="21"/>
<rectangle x1="27.2161" y1="2.2479" x2="27.4955" y2="2.2733" layer="21"/>
<rectangle x1="27.9781" y1="2.2479" x2="28.3083" y2="2.2733" layer="21"/>
<rectangle x1="29.2227" y1="2.2479" x2="29.5275" y2="2.2733" layer="21"/>
<rectangle x1="12.2301" y1="2.2733" x2="12.5349" y2="2.2987" layer="21"/>
<rectangle x1="13.5001" y1="2.2733" x2="13.8049" y2="2.2987" layer="21"/>
<rectangle x1="14.3129" y1="2.2733" x2="14.6177" y2="2.2987" layer="21"/>
<rectangle x1="15.3797" y1="2.2733" x2="15.6591" y2="2.2987" layer="21"/>
<rectangle x1="16.2687" y1="2.2733" x2="16.5481" y2="2.2987" layer="21"/>
<rectangle x1="17.5641" y1="2.2733" x2="17.8689" y2="2.2987" layer="21"/>
<rectangle x1="18.7579" y1="2.2733" x2="19.0373" y2="2.2987" layer="21"/>
<rectangle x1="19.1135" y1="2.2733" x2="19.3421" y2="2.2987" layer="21"/>
<rectangle x1="20.2819" y1="2.2733" x2="20.5613" y2="2.2987" layer="21"/>
<rectangle x1="21.8313" y1="2.2733" x2="22.1361" y2="2.2987" layer="21"/>
<rectangle x1="22.8981" y1="2.2733" x2="23.1775" y2="2.2987" layer="21"/>
<rectangle x1="24.6507" y1="2.2733" x2="24.9301" y2="2.2987" layer="21"/>
<rectangle x1="26.1239" y1="2.2733" x2="26.4033" y2="2.2987" layer="21"/>
<rectangle x1="27.2161" y1="2.2733" x2="27.4955" y2="2.2987" layer="21"/>
<rectangle x1="28.0035" y1="2.2733" x2="28.2829" y2="2.2987" layer="21"/>
<rectangle x1="29.2227" y1="2.2733" x2="29.5021" y2="2.2987" layer="21"/>
<rectangle x1="12.2301" y1="2.2987" x2="12.5349" y2="2.3241" layer="21"/>
<rectangle x1="13.5001" y1="2.2987" x2="13.8049" y2="2.3241" layer="21"/>
<rectangle x1="14.3129" y1="2.2987" x2="14.6177" y2="2.3241" layer="21"/>
<rectangle x1="15.3543" y1="2.2987" x2="15.6591" y2="2.3241" layer="21"/>
<rectangle x1="16.2433" y1="2.2987" x2="16.5735" y2="2.3241" layer="21"/>
<rectangle x1="17.5641" y1="2.2987" x2="17.8689" y2="2.3241" layer="21"/>
<rectangle x1="18.7579" y1="2.2987" x2="19.0627" y2="2.3241" layer="21"/>
<rectangle x1="19.0881" y1="2.2987" x2="19.3675" y2="2.3241" layer="21"/>
<rectangle x1="20.2565" y1="2.2987" x2="20.5867" y2="2.3241" layer="21"/>
<rectangle x1="21.8313" y1="2.2987" x2="22.1361" y2="2.3241" layer="21"/>
<rectangle x1="22.8727" y1="2.2987" x2="23.1775" y2="2.3241" layer="21"/>
<rectangle x1="24.6253" y1="2.2987" x2="24.9555" y2="2.3241" layer="21"/>
<rectangle x1="26.0985" y1="2.2987" x2="26.4033" y2="2.3241" layer="21"/>
<rectangle x1="27.2161" y1="2.2987" x2="27.4955" y2="2.3241" layer="21"/>
<rectangle x1="27.9781" y1="2.2987" x2="28.3083" y2="2.3241" layer="21"/>
<rectangle x1="29.2227" y1="2.2987" x2="29.5275" y2="2.3241" layer="21"/>
<rectangle x1="12.2301" y1="2.3241" x2="12.5349" y2="2.3495" layer="21"/>
<rectangle x1="13.5001" y1="2.3241" x2="13.8049" y2="2.3495" layer="21"/>
<rectangle x1="14.3129" y1="2.3241" x2="14.6177" y2="2.3495" layer="21"/>
<rectangle x1="15.3543" y1="2.3241" x2="15.6337" y2="2.3495" layer="21"/>
<rectangle x1="16.2687" y1="2.3241" x2="16.5481" y2="2.3495" layer="21"/>
<rectangle x1="17.5641" y1="2.3241" x2="17.8689" y2="2.3495" layer="21"/>
<rectangle x1="18.7579" y1="2.3241" x2="19.0373" y2="2.3495" layer="21"/>
<rectangle x1="19.1135" y1="2.3241" x2="19.3675" y2="2.3495" layer="21"/>
<rectangle x1="20.2819" y1="2.3241" x2="20.5613" y2="2.3495" layer="21"/>
<rectangle x1="21.8313" y1="2.3241" x2="22.1361" y2="2.3495" layer="21"/>
<rectangle x1="22.8727" y1="2.3241" x2="23.1521" y2="2.3495" layer="21"/>
<rectangle x1="24.6507" y1="2.3241" x2="24.9301" y2="2.3495" layer="21"/>
<rectangle x1="26.1239" y1="2.3241" x2="26.4033" y2="2.3495" layer="21"/>
<rectangle x1="27.1907" y1="2.3241" x2="27.4701" y2="2.3495" layer="21"/>
<rectangle x1="28.0035" y1="2.3241" x2="28.2829" y2="2.3495" layer="21"/>
<rectangle x1="29.2227" y1="2.3241" x2="29.5275" y2="2.3495" layer="21"/>
<rectangle x1="12.2301" y1="2.3495" x2="12.5349" y2="2.3749" layer="21"/>
<rectangle x1="13.5001" y1="2.3495" x2="13.8049" y2="2.3749" layer="21"/>
<rectangle x1="14.3129" y1="2.3495" x2="14.6177" y2="2.3749" layer="21"/>
<rectangle x1="15.3289" y1="2.3495" x2="15.6591" y2="2.3749" layer="21"/>
<rectangle x1="16.2433" y1="2.3495" x2="16.5735" y2="2.3749" layer="21"/>
<rectangle x1="17.5641" y1="2.3495" x2="17.8689" y2="2.3749" layer="21"/>
<rectangle x1="18.7579" y1="2.3495" x2="19.0373" y2="2.3749" layer="21"/>
<rectangle x1="19.1135" y1="2.3495" x2="19.3675" y2="2.3749" layer="21"/>
<rectangle x1="20.2565" y1="2.3495" x2="20.5867" y2="2.3749" layer="21"/>
<rectangle x1="21.8313" y1="2.3495" x2="22.1361" y2="2.3749" layer="21"/>
<rectangle x1="22.8473" y1="2.3495" x2="23.1775" y2="2.3749" layer="21"/>
<rectangle x1="24.6253" y1="2.3495" x2="24.9555" y2="2.3749" layer="21"/>
<rectangle x1="26.1239" y1="2.3495" x2="26.4287" y2="2.3749" layer="21"/>
<rectangle x1="27.1907" y1="2.3495" x2="27.4955" y2="2.3749" layer="21"/>
<rectangle x1="27.9781" y1="2.3495" x2="28.3083" y2="2.3749" layer="21"/>
<rectangle x1="29.2481" y1="2.3495" x2="29.5275" y2="2.3749" layer="21"/>
<rectangle x1="12.2047" y1="2.3749" x2="12.5349" y2="2.4003" layer="21"/>
<rectangle x1="13.5255" y1="2.3749" x2="13.8049" y2="2.4003" layer="21"/>
<rectangle x1="14.3129" y1="2.3749" x2="14.6177" y2="2.4003" layer="21"/>
<rectangle x1="15.3543" y1="2.3749" x2="15.6337" y2="2.4003" layer="21"/>
<rectangle x1="16.2687" y1="2.3749" x2="16.5481" y2="2.4003" layer="21"/>
<rectangle x1="17.5895" y1="2.3749" x2="17.8689" y2="2.4003" layer="21"/>
<rectangle x1="18.7579" y1="2.3749" x2="19.0373" y2="2.4003" layer="21"/>
<rectangle x1="19.1135" y1="2.3749" x2="19.3929" y2="2.4003" layer="21"/>
<rectangle x1="20.2819" y1="2.3749" x2="20.5613" y2="2.4003" layer="21"/>
<rectangle x1="21.8313" y1="2.3749" x2="22.1361" y2="2.4003" layer="21"/>
<rectangle x1="22.8727" y1="2.3749" x2="23.1521" y2="2.4003" layer="21"/>
<rectangle x1="24.6507" y1="2.3749" x2="24.9301" y2="2.4003" layer="21"/>
<rectangle x1="26.1239" y1="2.3749" x2="26.4033" y2="2.4003" layer="21"/>
<rectangle x1="27.1907" y1="2.3749" x2="27.4701" y2="2.4003" layer="21"/>
<rectangle x1="28.0035" y1="2.3749" x2="28.2829" y2="2.4003" layer="21"/>
<rectangle x1="29.2227" y1="2.3749" x2="29.5275" y2="2.4003" layer="21"/>
<rectangle x1="12.2301" y1="2.4003" x2="12.5095" y2="2.4257" layer="21"/>
<rectangle x1="13.5001" y1="2.4003" x2="13.8049" y2="2.4257" layer="21"/>
<rectangle x1="14.3129" y1="2.4003" x2="14.6177" y2="2.4257" layer="21"/>
<rectangle x1="15.3289" y1="2.4003" x2="15.6337" y2="2.4257" layer="21"/>
<rectangle x1="16.2433" y1="2.4003" x2="16.5735" y2="2.4257" layer="21"/>
<rectangle x1="17.5641" y1="2.4003" x2="17.8943" y2="2.4257" layer="21"/>
<rectangle x1="18.7325" y1="2.4003" x2="19.0119" y2="2.4257" layer="21"/>
<rectangle x1="19.1389" y1="2.4003" x2="19.3929" y2="2.4257" layer="21"/>
<rectangle x1="20.2565" y1="2.4003" x2="20.5867" y2="2.4257" layer="21"/>
<rectangle x1="21.8313" y1="2.4003" x2="22.1361" y2="2.4257" layer="21"/>
<rectangle x1="22.8473" y1="2.4003" x2="23.1521" y2="2.4257" layer="21"/>
<rectangle x1="24.6253" y1="2.4003" x2="24.9555" y2="2.4257" layer="21"/>
<rectangle x1="26.1493" y1="2.4003" x2="26.4287" y2="2.4257" layer="21"/>
<rectangle x1="27.1653" y1="2.4003" x2="27.4701" y2="2.4257" layer="21"/>
<rectangle x1="27.9781" y1="2.4003" x2="28.3083" y2="2.4257" layer="21"/>
<rectangle x1="29.2481" y1="2.4003" x2="29.5275" y2="2.4257" layer="21"/>
<rectangle x1="12.2047" y1="2.4257" x2="12.5349" y2="2.4511" layer="21"/>
<rectangle x1="13.5255" y1="2.4257" x2="13.8049" y2="2.4511" layer="21"/>
<rectangle x1="14.3129" y1="2.4257" x2="14.6177" y2="2.4511" layer="21"/>
<rectangle x1="15.3289" y1="2.4257" x2="15.6337" y2="2.4511" layer="21"/>
<rectangle x1="16.2687" y1="2.4257" x2="16.5481" y2="2.4511" layer="21"/>
<rectangle x1="17.5895" y1="2.4257" x2="17.8689" y2="2.4511" layer="21"/>
<rectangle x1="18.7579" y1="2.4257" x2="19.0119" y2="2.4511" layer="21"/>
<rectangle x1="19.1135" y1="2.4257" x2="19.3929" y2="2.4511" layer="21"/>
<rectangle x1="20.2819" y1="2.4257" x2="20.5613" y2="2.4511" layer="21"/>
<rectangle x1="21.8313" y1="2.4257" x2="22.1361" y2="2.4511" layer="21"/>
<rectangle x1="22.8473" y1="2.4257" x2="23.1521" y2="2.4511" layer="21"/>
<rectangle x1="24.6507" y1="2.4257" x2="24.9301" y2="2.4511" layer="21"/>
<rectangle x1="26.1493" y1="2.4257" x2="26.4287" y2="2.4511" layer="21"/>
<rectangle x1="27.1907" y1="2.4257" x2="27.4701" y2="2.4511" layer="21"/>
<rectangle x1="28.0035" y1="2.4257" x2="28.2829" y2="2.4511" layer="21"/>
<rectangle x1="29.2227" y1="2.4257" x2="29.5275" y2="2.4511" layer="21"/>
<rectangle x1="12.2047" y1="2.4511" x2="12.5095" y2="2.4765" layer="21"/>
<rectangle x1="13.5001" y1="2.4511" x2="13.8049" y2="2.4765" layer="21"/>
<rectangle x1="14.3129" y1="2.4511" x2="14.6177" y2="2.4765" layer="21"/>
<rectangle x1="15.3289" y1="2.4511" x2="15.6083" y2="2.4765" layer="21"/>
<rectangle x1="16.2433" y1="2.4511" x2="16.5735" y2="2.4765" layer="21"/>
<rectangle x1="17.5641" y1="2.4511" x2="17.8943" y2="2.4765" layer="21"/>
<rectangle x1="18.7325" y1="2.4511" x2="19.0119" y2="2.4765" layer="21"/>
<rectangle x1="19.1389" y1="2.4511" x2="19.4183" y2="2.4765" layer="21"/>
<rectangle x1="20.2565" y1="2.4511" x2="20.5867" y2="2.4765" layer="21"/>
<rectangle x1="21.8313" y1="2.4511" x2="22.1361" y2="2.4765" layer="21"/>
<rectangle x1="22.8473" y1="2.4511" x2="23.1267" y2="2.4765" layer="21"/>
<rectangle x1="24.6253" y1="2.4511" x2="24.9555" y2="2.4765" layer="21"/>
<rectangle x1="26.1493" y1="2.4511" x2="27.4447" y2="2.4765" layer="21"/>
<rectangle x1="27.9781" y1="2.4511" x2="28.3083" y2="2.4765" layer="21"/>
<rectangle x1="29.2481" y1="2.4511" x2="29.5275" y2="2.4765" layer="21"/>
<rectangle x1="12.2047" y1="2.4765" x2="12.5095" y2="2.5019" layer="21"/>
<rectangle x1="13.5255" y1="2.4765" x2="13.8049" y2="2.5019" layer="21"/>
<rectangle x1="14.3129" y1="2.4765" x2="14.6177" y2="2.5019" layer="21"/>
<rectangle x1="15.3035" y1="2.4765" x2="15.6083" y2="2.5019" layer="21"/>
<rectangle x1="16.2687" y1="2.4765" x2="16.5481" y2="2.5019" layer="21"/>
<rectangle x1="17.5895" y1="2.4765" x2="17.8689" y2="2.5019" layer="21"/>
<rectangle x1="18.7325" y1="2.4765" x2="18.9865" y2="2.5019" layer="21"/>
<rectangle x1="19.1389" y1="2.4765" x2="19.3929" y2="2.5019" layer="21"/>
<rectangle x1="20.2819" y1="2.4765" x2="20.5613" y2="2.5019" layer="21"/>
<rectangle x1="21.8313" y1="2.4765" x2="22.1361" y2="2.5019" layer="21"/>
<rectangle x1="22.8219" y1="2.4765" x2="23.1267" y2="2.5019" layer="21"/>
<rectangle x1="24.6507" y1="2.4765" x2="24.9301" y2="2.5019" layer="21"/>
<rectangle x1="26.1747" y1="2.4765" x2="27.4447" y2="2.5019" layer="21"/>
<rectangle x1="28.0035" y1="2.4765" x2="28.2829" y2="2.5019" layer="21"/>
<rectangle x1="29.2227" y1="2.4765" x2="29.5275" y2="2.5019" layer="21"/>
<rectangle x1="12.2047" y1="2.5019" x2="12.5095" y2="2.5273" layer="21"/>
<rectangle x1="13.5001" y1="2.5019" x2="13.8049" y2="2.5273" layer="21"/>
<rectangle x1="14.3129" y1="2.5019" x2="14.6177" y2="2.5273" layer="21"/>
<rectangle x1="15.3035" y1="2.5019" x2="15.6083" y2="2.5273" layer="21"/>
<rectangle x1="16.2433" y1="2.5019" x2="16.5735" y2="2.5273" layer="21"/>
<rectangle x1="17.5641" y1="2.5019" x2="17.8943" y2="2.5273" layer="21"/>
<rectangle x1="18.7325" y1="2.5019" x2="19.0119" y2="2.5273" layer="21"/>
<rectangle x1="19.1389" y1="2.5019" x2="19.4183" y2="2.5273" layer="21"/>
<rectangle x1="20.2565" y1="2.5019" x2="20.5867" y2="2.5273" layer="21"/>
<rectangle x1="21.8313" y1="2.5019" x2="22.1361" y2="2.5273" layer="21"/>
<rectangle x1="22.8219" y1="2.5019" x2="23.1267" y2="2.5273" layer="21"/>
<rectangle x1="24.6253" y1="2.5019" x2="24.9555" y2="2.5273" layer="21"/>
<rectangle x1="26.1493" y1="2.5019" x2="27.4447" y2="2.5273" layer="21"/>
<rectangle x1="27.9781" y1="2.5019" x2="28.3083" y2="2.5273" layer="21"/>
<rectangle x1="29.2481" y1="2.5019" x2="29.5275" y2="2.5273" layer="21"/>
<rectangle x1="12.2047" y1="2.5273" x2="12.5095" y2="2.5527" layer="21"/>
<rectangle x1="13.5255" y1="2.5273" x2="13.8049" y2="2.5527" layer="21"/>
<rectangle x1="14.3129" y1="2.5273" x2="14.6177" y2="2.5527" layer="21"/>
<rectangle x1="15.3035" y1="2.5273" x2="15.5829" y2="2.5527" layer="21"/>
<rectangle x1="16.2687" y1="2.5273" x2="16.5481" y2="2.5527" layer="21"/>
<rectangle x1="17.5895" y1="2.5273" x2="17.8689" y2="2.5527" layer="21"/>
<rectangle x1="18.7071" y1="2.5273" x2="18.9865" y2="2.5527" layer="21"/>
<rectangle x1="19.1643" y1="2.5273" x2="19.3929" y2="2.5527" layer="21"/>
<rectangle x1="20.2819" y1="2.5273" x2="20.5613" y2="2.5527" layer="21"/>
<rectangle x1="21.8313" y1="2.5273" x2="22.1361" y2="2.5527" layer="21"/>
<rectangle x1="22.8219" y1="2.5273" x2="23.1013" y2="2.5527" layer="21"/>
<rectangle x1="24.6507" y1="2.5273" x2="24.9301" y2="2.5527" layer="21"/>
<rectangle x1="26.1747" y1="2.5273" x2="27.4193" y2="2.5527" layer="21"/>
<rectangle x1="28.0035" y1="2.5273" x2="28.2829" y2="2.5527" layer="21"/>
<rectangle x1="29.2227" y1="2.5273" x2="29.5275" y2="2.5527" layer="21"/>
<rectangle x1="12.2047" y1="2.5527" x2="12.5095" y2="2.5781" layer="21"/>
<rectangle x1="13.5001" y1="2.5527" x2="13.8049" y2="2.5781" layer="21"/>
<rectangle x1="14.3129" y1="2.5527" x2="14.6177" y2="2.5781" layer="21"/>
<rectangle x1="15.2781" y1="2.5527" x2="15.5829" y2="2.5781" layer="21"/>
<rectangle x1="16.2433" y1="2.5527" x2="16.5735" y2="2.5781" layer="21"/>
<rectangle x1="17.5641" y1="2.5527" x2="17.8943" y2="2.5781" layer="21"/>
<rectangle x1="18.7071" y1="2.5527" x2="18.9865" y2="2.5781" layer="21"/>
<rectangle x1="19.1389" y1="2.5527" x2="19.4183" y2="2.5781" layer="21"/>
<rectangle x1="20.2565" y1="2.5527" x2="20.5867" y2="2.5781" layer="21"/>
<rectangle x1="21.8313" y1="2.5527" x2="22.1361" y2="2.5781" layer="21"/>
<rectangle x1="22.7965" y1="2.5527" x2="23.1013" y2="2.5781" layer="21"/>
<rectangle x1="24.6253" y1="2.5527" x2="24.9555" y2="2.5781" layer="21"/>
<rectangle x1="26.1493" y1="2.5527" x2="27.4447" y2="2.5781" layer="21"/>
<rectangle x1="27.9781" y1="2.5527" x2="28.3083" y2="2.5781" layer="21"/>
<rectangle x1="29.2481" y1="2.5527" x2="29.5275" y2="2.5781" layer="21"/>
<rectangle x1="1.8923" y1="2.5781" x2="1.9177" y2="2.6035" layer="21"/>
<rectangle x1="12.2047" y1="2.5781" x2="12.5095" y2="2.6035" layer="21"/>
<rectangle x1="13.5255" y1="2.5781" x2="13.8049" y2="2.6035" layer="21"/>
<rectangle x1="14.3129" y1="2.5781" x2="14.6177" y2="2.6035" layer="21"/>
<rectangle x1="15.2781" y1="2.5781" x2="15.5829" y2="2.6035" layer="21"/>
<rectangle x1="16.2687" y1="2.5781" x2="16.5481" y2="2.6035" layer="21"/>
<rectangle x1="17.5895" y1="2.5781" x2="17.8689" y2="2.6035" layer="21"/>
<rectangle x1="18.7071" y1="2.5781" x2="18.9865" y2="2.6035" layer="21"/>
<rectangle x1="19.1643" y1="2.5781" x2="19.4183" y2="2.6035" layer="21"/>
<rectangle x1="20.2819" y1="2.5781" x2="20.5613" y2="2.6035" layer="21"/>
<rectangle x1="21.8313" y1="2.5781" x2="22.1361" y2="2.6035" layer="21"/>
<rectangle x1="22.7965" y1="2.5781" x2="23.1013" y2="2.6035" layer="21"/>
<rectangle x1="24.6507" y1="2.5781" x2="24.9301" y2="2.6035" layer="21"/>
<rectangle x1="26.1747" y1="2.5781" x2="27.4193" y2="2.6035" layer="21"/>
<rectangle x1="28.0035" y1="2.5781" x2="28.2829" y2="2.6035" layer="21"/>
<rectangle x1="29.2227" y1="2.5781" x2="29.5275" y2="2.6035" layer="21"/>
<rectangle x1="1.9177" y1="2.6035" x2="1.9939" y2="2.6289" layer="21"/>
<rectangle x1="12.2047" y1="2.6035" x2="12.5095" y2="2.6289" layer="21"/>
<rectangle x1="13.5001" y1="2.6035" x2="13.8049" y2="2.6289" layer="21"/>
<rectangle x1="14.3129" y1="2.6035" x2="14.6177" y2="2.6289" layer="21"/>
<rectangle x1="15.2781" y1="2.6035" x2="15.5575" y2="2.6289" layer="21"/>
<rectangle x1="16.2433" y1="2.6035" x2="16.5735" y2="2.6289" layer="21"/>
<rectangle x1="17.5641" y1="2.6035" x2="17.8943" y2="2.6289" layer="21"/>
<rectangle x1="18.6817" y1="2.6035" x2="18.9611" y2="2.6289" layer="21"/>
<rectangle x1="19.1643" y1="2.6035" x2="19.4437" y2="2.6289" layer="21"/>
<rectangle x1="20.2565" y1="2.6035" x2="20.5867" y2="2.6289" layer="21"/>
<rectangle x1="21.8313" y1="2.6035" x2="22.1361" y2="2.6289" layer="21"/>
<rectangle x1="22.7965" y1="2.6035" x2="23.0759" y2="2.6289" layer="21"/>
<rectangle x1="24.6253" y1="2.6035" x2="24.9555" y2="2.6289" layer="21"/>
<rectangle x1="26.1747" y1="2.6035" x2="27.4193" y2="2.6289" layer="21"/>
<rectangle x1="27.9781" y1="2.6035" x2="28.3083" y2="2.6289" layer="21"/>
<rectangle x1="29.2481" y1="2.6035" x2="29.5275" y2="2.6289" layer="21"/>
<rectangle x1="1.8923" y1="2.6289" x2="2.0193" y2="2.6543" layer="21"/>
<rectangle x1="12.2047" y1="2.6289" x2="12.5095" y2="2.6543" layer="21"/>
<rectangle x1="13.5255" y1="2.6289" x2="13.8049" y2="2.6543" layer="21"/>
<rectangle x1="14.3129" y1="2.6289" x2="14.6177" y2="2.6543" layer="21"/>
<rectangle x1="15.2527" y1="2.6289" x2="15.5575" y2="2.6543" layer="21"/>
<rectangle x1="16.2687" y1="2.6289" x2="16.5481" y2="2.6543" layer="21"/>
<rectangle x1="17.5895" y1="2.6289" x2="17.8689" y2="2.6543" layer="21"/>
<rectangle x1="18.7071" y1="2.6289" x2="18.9611" y2="2.6543" layer="21"/>
<rectangle x1="19.1643" y1="2.6289" x2="19.4437" y2="2.6543" layer="21"/>
<rectangle x1="20.2819" y1="2.6289" x2="20.5613" y2="2.6543" layer="21"/>
<rectangle x1="21.8313" y1="2.6289" x2="22.1361" y2="2.6543" layer="21"/>
<rectangle x1="22.7711" y1="2.6289" x2="23.0759" y2="2.6543" layer="21"/>
<rectangle x1="24.6507" y1="2.6289" x2="24.9301" y2="2.6543" layer="21"/>
<rectangle x1="26.1747" y1="2.6289" x2="27.4193" y2="2.6543" layer="21"/>
<rectangle x1="28.0035" y1="2.6289" x2="28.2829" y2="2.6543" layer="21"/>
<rectangle x1="29.2227" y1="2.6289" x2="29.5275" y2="2.6543" layer="21"/>
<rectangle x1="1.9177" y1="2.6543" x2="2.0955" y2="2.6797" layer="21"/>
<rectangle x1="12.2047" y1="2.6543" x2="12.5095" y2="2.6797" layer="21"/>
<rectangle x1="13.5001" y1="2.6543" x2="13.8049" y2="2.6797" layer="21"/>
<rectangle x1="14.3129" y1="2.6543" x2="14.6177" y2="2.6797" layer="21"/>
<rectangle x1="15.2527" y1="2.6543" x2="15.5575" y2="2.6797" layer="21"/>
<rectangle x1="16.2433" y1="2.6543" x2="16.5735" y2="2.6797" layer="21"/>
<rectangle x1="17.5641" y1="2.6543" x2="17.8943" y2="2.6797" layer="21"/>
<rectangle x1="18.6817" y1="2.6543" x2="18.9611" y2="2.6797" layer="21"/>
<rectangle x1="19.1897" y1="2.6543" x2="19.4437" y2="2.6797" layer="21"/>
<rectangle x1="20.2565" y1="2.6543" x2="20.5867" y2="2.6797" layer="21"/>
<rectangle x1="21.8313" y1="2.6543" x2="22.1361" y2="2.6797" layer="21"/>
<rectangle x1="22.7711" y1="2.6543" x2="23.0759" y2="2.6797" layer="21"/>
<rectangle x1="24.6253" y1="2.6543" x2="24.9555" y2="2.6797" layer="21"/>
<rectangle x1="26.2001" y1="2.6543" x2="27.4193" y2="2.6797" layer="21"/>
<rectangle x1="27.9781" y1="2.6543" x2="28.3083" y2="2.6797" layer="21"/>
<rectangle x1="29.2227" y1="2.6543" x2="29.5275" y2="2.6797" layer="21"/>
<rectangle x1="1.8923" y1="2.6797" x2="2.1209" y2="2.7051" layer="21"/>
<rectangle x1="12.2047" y1="2.6797" x2="12.5095" y2="2.7051" layer="21"/>
<rectangle x1="13.5255" y1="2.6797" x2="13.8049" y2="2.7051" layer="21"/>
<rectangle x1="14.3129" y1="2.6797" x2="14.6177" y2="2.7051" layer="21"/>
<rectangle x1="15.2527" y1="2.6797" x2="15.5321" y2="2.7051" layer="21"/>
<rectangle x1="16.2687" y1="2.6797" x2="16.5481" y2="2.7051" layer="21"/>
<rectangle x1="17.5895" y1="2.6797" x2="17.8689" y2="2.7051" layer="21"/>
<rectangle x1="18.6817" y1="2.6797" x2="18.9611" y2="2.7051" layer="21"/>
<rectangle x1="19.1897" y1="2.6797" x2="19.4437" y2="2.7051" layer="21"/>
<rectangle x1="20.2819" y1="2.6797" x2="20.5613" y2="2.7051" layer="21"/>
<rectangle x1="21.8313" y1="2.6797" x2="22.1361" y2="2.7051" layer="21"/>
<rectangle x1="22.7711" y1="2.6797" x2="23.0505" y2="2.7051" layer="21"/>
<rectangle x1="24.6507" y1="2.6797" x2="24.9301" y2="2.7051" layer="21"/>
<rectangle x1="26.2001" y1="2.6797" x2="26.4541" y2="2.7051" layer="21"/>
<rectangle x1="27.1399" y1="2.6797" x2="27.4193" y2="2.7051" layer="21"/>
<rectangle x1="28.0035" y1="2.6797" x2="28.2829" y2="2.7051" layer="21"/>
<rectangle x1="29.2227" y1="2.6797" x2="29.5275" y2="2.7051" layer="21"/>
<rectangle x1="1.9177" y1="2.7051" x2="2.1971" y2="2.7305" layer="21"/>
<rectangle x1="12.2047" y1="2.7051" x2="12.5095" y2="2.7305" layer="21"/>
<rectangle x1="13.5001" y1="2.7051" x2="13.8049" y2="2.7305" layer="21"/>
<rectangle x1="14.3129" y1="2.7051" x2="14.6177" y2="2.7305" layer="21"/>
<rectangle x1="15.2273" y1="2.7051" x2="15.5575" y2="2.7305" layer="21"/>
<rectangle x1="16.2433" y1="2.7051" x2="16.5735" y2="2.7305" layer="21"/>
<rectangle x1="17.5641" y1="2.7051" x2="17.8943" y2="2.7305" layer="21"/>
<rectangle x1="18.6817" y1="2.7051" x2="18.9611" y2="2.7305" layer="21"/>
<rectangle x1="19.1897" y1="2.7051" x2="19.4691" y2="2.7305" layer="21"/>
<rectangle x1="20.2565" y1="2.7051" x2="20.5867" y2="2.7305" layer="21"/>
<rectangle x1="21.8313" y1="2.7051" x2="22.1361" y2="2.7305" layer="21"/>
<rectangle x1="22.7457" y1="2.7051" x2="23.0759" y2="2.7305" layer="21"/>
<rectangle x1="24.6253" y1="2.7051" x2="24.9555" y2="2.7305" layer="21"/>
<rectangle x1="26.2001" y1="2.7051" x2="26.4795" y2="2.7305" layer="21"/>
<rectangle x1="27.1145" y1="2.7051" x2="27.3939" y2="2.7305" layer="21"/>
<rectangle x1="27.9781" y1="2.7051" x2="28.3083" y2="2.7305" layer="21"/>
<rectangle x1="29.2227" y1="2.7051" x2="29.5275" y2="2.7305" layer="21"/>
<rectangle x1="1.8923" y1="2.7305" x2="2.2733" y2="2.7559" layer="21"/>
<rectangle x1="12.2047" y1="2.7305" x2="12.5095" y2="2.7559" layer="21"/>
<rectangle x1="13.5255" y1="2.7305" x2="13.8049" y2="2.7559" layer="21"/>
<rectangle x1="14.3129" y1="2.7305" x2="14.6177" y2="2.7559" layer="21"/>
<rectangle x1="15.2527" y1="2.7305" x2="15.5321" y2="2.7559" layer="21"/>
<rectangle x1="16.2687" y1="2.7305" x2="16.5481" y2="2.7559" layer="21"/>
<rectangle x1="17.5895" y1="2.7305" x2="17.8689" y2="2.7559" layer="21"/>
<rectangle x1="18.6563" y1="2.7305" x2="18.9357" y2="2.7559" layer="21"/>
<rectangle x1="19.2151" y1="2.7305" x2="19.4437" y2="2.7559" layer="21"/>
<rectangle x1="20.2819" y1="2.7305" x2="20.5613" y2="2.7559" layer="21"/>
<rectangle x1="21.8313" y1="2.7305" x2="22.1361" y2="2.7559" layer="21"/>
<rectangle x1="22.7711" y1="2.7305" x2="23.0505" y2="2.7559" layer="21"/>
<rectangle x1="24.6507" y1="2.7305" x2="24.9301" y2="2.7559" layer="21"/>
<rectangle x1="26.2255" y1="2.7305" x2="26.4795" y2="2.7559" layer="21"/>
<rectangle x1="27.1399" y1="2.7305" x2="27.3939" y2="2.7559" layer="21"/>
<rectangle x1="28.0035" y1="2.7305" x2="28.2829" y2="2.7559" layer="21"/>
<rectangle x1="29.2227" y1="2.7305" x2="29.5021" y2="2.7559" layer="21"/>
<rectangle x1="1.9177" y1="2.7559" x2="2.2987" y2="2.7813" layer="21"/>
<rectangle x1="12.2047" y1="2.7559" x2="12.5095" y2="2.7813" layer="21"/>
<rectangle x1="13.5001" y1="2.7559" x2="13.8049" y2="2.7813" layer="21"/>
<rectangle x1="14.3129" y1="2.7559" x2="14.6177" y2="2.7813" layer="21"/>
<rectangle x1="15.2273" y1="2.7559" x2="15.5067" y2="2.7813" layer="21"/>
<rectangle x1="16.2433" y1="2.7559" x2="16.5735" y2="2.7813" layer="21"/>
<rectangle x1="17.5641" y1="2.7559" x2="17.8943" y2="2.7813" layer="21"/>
<rectangle x1="18.6563" y1="2.7559" x2="18.9611" y2="2.7813" layer="21"/>
<rectangle x1="19.1897" y1="2.7559" x2="19.4691" y2="2.7813" layer="21"/>
<rectangle x1="20.2565" y1="2.7559" x2="20.5867" y2="2.7813" layer="21"/>
<rectangle x1="21.8313" y1="2.7559" x2="22.1361" y2="2.7813" layer="21"/>
<rectangle x1="22.7457" y1="2.7559" x2="23.0251" y2="2.7813" layer="21"/>
<rectangle x1="24.6253" y1="2.7559" x2="24.9555" y2="2.7813" layer="21"/>
<rectangle x1="26.2001" y1="2.7559" x2="26.4795" y2="2.7813" layer="21"/>
<rectangle x1="27.1145" y1="2.7559" x2="27.3939" y2="2.7813" layer="21"/>
<rectangle x1="27.9781" y1="2.7559" x2="28.3083" y2="2.7813" layer="21"/>
<rectangle x1="29.1973" y1="2.7559" x2="29.5275" y2="2.7813" layer="21"/>
<rectangle x1="1.8923" y1="2.7813" x2="2.3749" y2="2.8067" layer="21"/>
<rectangle x1="12.2047" y1="2.7813" x2="12.5095" y2="2.8067" layer="21"/>
<rectangle x1="13.5255" y1="2.7813" x2="13.8049" y2="2.8067" layer="21"/>
<rectangle x1="14.3129" y1="2.7813" x2="14.6177" y2="2.8067" layer="21"/>
<rectangle x1="15.2273" y1="2.7813" x2="15.5067" y2="2.8067" layer="21"/>
<rectangle x1="16.2687" y1="2.7813" x2="16.5481" y2="2.8067" layer="21"/>
<rectangle x1="17.5895" y1="2.7813" x2="17.8689" y2="2.8067" layer="21"/>
<rectangle x1="18.6563" y1="2.7813" x2="18.9357" y2="2.8067" layer="21"/>
<rectangle x1="19.2151" y1="2.7813" x2="19.4691" y2="2.8067" layer="21"/>
<rectangle x1="20.2819" y1="2.7813" x2="20.5613" y2="2.8067" layer="21"/>
<rectangle x1="21.8313" y1="2.7813" x2="22.1361" y2="2.8067" layer="21"/>
<rectangle x1="22.7457" y1="2.7813" x2="23.0251" y2="2.8067" layer="21"/>
<rectangle x1="24.6507" y1="2.7813" x2="24.9301" y2="2.8067" layer="21"/>
<rectangle x1="26.2255" y1="2.7813" x2="26.5049" y2="2.8067" layer="21"/>
<rectangle x1="27.1145" y1="2.7813" x2="27.3685" y2="2.8067" layer="21"/>
<rectangle x1="28.0035" y1="2.7813" x2="28.2829" y2="2.8067" layer="21"/>
<rectangle x1="29.2227" y1="2.7813" x2="29.5021" y2="2.8067" layer="21"/>
<rectangle x1="1.9177" y1="2.8067" x2="2.4003" y2="2.8321" layer="21"/>
<rectangle x1="12.2047" y1="2.8067" x2="12.5095" y2="2.8321" layer="21"/>
<rectangle x1="13.5001" y1="2.8067" x2="13.8049" y2="2.8321" layer="21"/>
<rectangle x1="14.3129" y1="2.8067" x2="14.6177" y2="2.8321" layer="21"/>
<rectangle x1="15.2019" y1="2.8067" x2="15.5067" y2="2.8321" layer="21"/>
<rectangle x1="16.2433" y1="2.8067" x2="16.5735" y2="2.8321" layer="21"/>
<rectangle x1="17.5641" y1="2.8067" x2="17.8943" y2="2.8321" layer="21"/>
<rectangle x1="18.6309" y1="2.8067" x2="18.9357" y2="2.8321" layer="21"/>
<rectangle x1="19.2151" y1="2.8067" x2="19.4691" y2="2.8321" layer="21"/>
<rectangle x1="20.2565" y1="2.8067" x2="20.5867" y2="2.8321" layer="21"/>
<rectangle x1="21.8313" y1="2.8067" x2="22.1361" y2="2.8321" layer="21"/>
<rectangle x1="22.7203" y1="2.8067" x2="23.0251" y2="2.8321" layer="21"/>
<rectangle x1="24.6253" y1="2.8067" x2="24.9555" y2="2.8321" layer="21"/>
<rectangle x1="26.2255" y1="2.8067" x2="26.5049" y2="2.8321" layer="21"/>
<rectangle x1="27.1145" y1="2.8067" x2="27.3939" y2="2.8321" layer="21"/>
<rectangle x1="27.9781" y1="2.8067" x2="28.3083" y2="2.8321" layer="21"/>
<rectangle x1="29.1973" y1="2.8067" x2="29.5275" y2="2.8321" layer="21"/>
<rectangle x1="1.8923" y1="2.8321" x2="2.4765" y2="2.8575" layer="21"/>
<rectangle x1="12.2047" y1="2.8321" x2="12.5095" y2="2.8575" layer="21"/>
<rectangle x1="13.5255" y1="2.8321" x2="13.8049" y2="2.8575" layer="21"/>
<rectangle x1="14.3129" y1="2.8321" x2="14.6177" y2="2.8575" layer="21"/>
<rectangle x1="15.2019" y1="2.8321" x2="15.4813" y2="2.8575" layer="21"/>
<rectangle x1="16.2687" y1="2.8321" x2="16.5481" y2="2.8575" layer="21"/>
<rectangle x1="17.5895" y1="2.8321" x2="17.8689" y2="2.8575" layer="21"/>
<rectangle x1="18.6563" y1="2.8321" x2="18.9357" y2="2.8575" layer="21"/>
<rectangle x1="19.2151" y1="2.8321" x2="19.4945" y2="2.8575" layer="21"/>
<rectangle x1="20.2819" y1="2.8321" x2="20.5613" y2="2.8575" layer="21"/>
<rectangle x1="21.8313" y1="2.8321" x2="22.1361" y2="2.8575" layer="21"/>
<rectangle x1="22.7203" y1="2.8321" x2="22.9997" y2="2.8575" layer="21"/>
<rectangle x1="24.6507" y1="2.8321" x2="24.9301" y2="2.8575" layer="21"/>
<rectangle x1="26.2255" y1="2.8321" x2="26.5049" y2="2.8575" layer="21"/>
<rectangle x1="27.1145" y1="2.8321" x2="27.3685" y2="2.8575" layer="21"/>
<rectangle x1="28.0035" y1="2.8321" x2="28.2829" y2="2.8575" layer="21"/>
<rectangle x1="29.1973" y1="2.8321" x2="29.5021" y2="2.8575" layer="21"/>
<rectangle x1="1.9177" y1="2.8575" x2="2.5527" y2="2.8829" layer="21"/>
<rectangle x1="12.2047" y1="2.8575" x2="12.5095" y2="2.8829" layer="21"/>
<rectangle x1="13.5001" y1="2.8575" x2="13.8049" y2="2.8829" layer="21"/>
<rectangle x1="14.3129" y1="2.8575" x2="14.6177" y2="2.8829" layer="21"/>
<rectangle x1="15.1765" y1="2.8575" x2="15.5067" y2="2.8829" layer="21"/>
<rectangle x1="16.2433" y1="2.8575" x2="16.5735" y2="2.8829" layer="21"/>
<rectangle x1="17.5641" y1="2.8575" x2="17.8943" y2="2.8829" layer="21"/>
<rectangle x1="18.6309" y1="2.8575" x2="18.9103" y2="2.8829" layer="21"/>
<rectangle x1="19.2151" y1="2.8575" x2="19.4945" y2="2.8829" layer="21"/>
<rectangle x1="20.2565" y1="2.8575" x2="20.5867" y2="2.8829" layer="21"/>
<rectangle x1="21.8313" y1="2.8575" x2="22.1361" y2="2.8829" layer="21"/>
<rectangle x1="22.6949" y1="2.8575" x2="23.0251" y2="2.8829" layer="21"/>
<rectangle x1="24.6253" y1="2.8575" x2="24.9555" y2="2.8829" layer="21"/>
<rectangle x1="26.2509" y1="2.8575" x2="26.5303" y2="2.8829" layer="21"/>
<rectangle x1="27.1145" y1="2.8575" x2="27.3685" y2="2.8829" layer="21"/>
<rectangle x1="27.9781" y1="2.8575" x2="28.3083" y2="2.8829" layer="21"/>
<rectangle x1="29.1973" y1="2.8575" x2="29.4767" y2="2.8829" layer="21"/>
<rectangle x1="1.8923" y1="2.8829" x2="2.5781" y2="2.9083" layer="21"/>
<rectangle x1="12.2047" y1="2.8829" x2="12.5095" y2="2.9083" layer="21"/>
<rectangle x1="13.5255" y1="2.8829" x2="13.8049" y2="2.9083" layer="21"/>
<rectangle x1="14.3129" y1="2.8829" x2="14.6177" y2="2.9083" layer="21"/>
<rectangle x1="15.2019" y1="2.8829" x2="15.4813" y2="2.9083" layer="21"/>
<rectangle x1="16.2687" y1="2.8829" x2="16.5481" y2="2.9083" layer="21"/>
<rectangle x1="17.5895" y1="2.8829" x2="17.8689" y2="2.9083" layer="21"/>
<rectangle x1="18.6309" y1="2.8829" x2="18.9103" y2="2.9083" layer="21"/>
<rectangle x1="19.2151" y1="2.8829" x2="19.4945" y2="2.9083" layer="21"/>
<rectangle x1="20.2819" y1="2.8829" x2="20.5613" y2="2.9083" layer="21"/>
<rectangle x1="21.8313" y1="2.8829" x2="22.1361" y2="2.9083" layer="21"/>
<rectangle x1="22.7203" y1="2.8829" x2="22.9997" y2="2.9083" layer="21"/>
<rectangle x1="24.6507" y1="2.8829" x2="24.9301" y2="2.9083" layer="21"/>
<rectangle x1="26.2509" y1="2.8829" x2="26.5049" y2="2.9083" layer="21"/>
<rectangle x1="27.0891" y1="2.8829" x2="27.3685" y2="2.9083" layer="21"/>
<rectangle x1="28.0035" y1="2.8829" x2="28.2829" y2="2.9083" layer="21"/>
<rectangle x1="29.1719" y1="2.8829" x2="29.4767" y2="2.9083" layer="21"/>
<rectangle x1="1.9177" y1="2.9083" x2="2.6543" y2="2.9337" layer="21"/>
<rectangle x1="12.2047" y1="2.9083" x2="12.5095" y2="2.9337" layer="21"/>
<rectangle x1="13.5001" y1="2.9083" x2="13.8049" y2="2.9337" layer="21"/>
<rectangle x1="14.3129" y1="2.9083" x2="14.6177" y2="2.9337" layer="21"/>
<rectangle x1="15.1765" y1="2.9083" x2="15.4813" y2="2.9337" layer="21"/>
<rectangle x1="16.2433" y1="2.9083" x2="16.5735" y2="2.9337" layer="21"/>
<rectangle x1="17.5641" y1="2.9083" x2="17.8943" y2="2.9337" layer="21"/>
<rectangle x1="18.6309" y1="2.9083" x2="18.9103" y2="2.9337" layer="21"/>
<rectangle x1="19.2405" y1="2.9083" x2="19.5199" y2="2.9337" layer="21"/>
<rectangle x1="20.2565" y1="2.9083" x2="20.5867" y2="2.9337" layer="21"/>
<rectangle x1="21.8313" y1="2.9083" x2="22.1361" y2="2.9337" layer="21"/>
<rectangle x1="22.6949" y1="2.9083" x2="22.9997" y2="2.9337" layer="21"/>
<rectangle x1="24.6253" y1="2.9083" x2="24.9555" y2="2.9337" layer="21"/>
<rectangle x1="26.2509" y1="2.9083" x2="26.5303" y2="2.9337" layer="21"/>
<rectangle x1="27.0891" y1="2.9083" x2="27.3431" y2="2.9337" layer="21"/>
<rectangle x1="27.9781" y1="2.9083" x2="28.3083" y2="2.9337" layer="21"/>
<rectangle x1="29.1465" y1="2.9083" x2="29.4767" y2="2.9337" layer="21"/>
<rectangle x1="1.8923" y1="2.9337" x2="2.6797" y2="2.9591" layer="21"/>
<rectangle x1="12.2047" y1="2.9337" x2="12.5095" y2="2.9591" layer="21"/>
<rectangle x1="13.5255" y1="2.9337" x2="13.8049" y2="2.9591" layer="21"/>
<rectangle x1="14.3129" y1="2.9337" x2="14.6177" y2="2.9591" layer="21"/>
<rectangle x1="15.1765" y1="2.9337" x2="15.4813" y2="2.9591" layer="21"/>
<rectangle x1="16.2687" y1="2.9337" x2="16.5481" y2="2.9591" layer="21"/>
<rectangle x1="17.5895" y1="2.9337" x2="17.8689" y2="2.9591" layer="21"/>
<rectangle x1="18.6309" y1="2.9337" x2="18.8849" y2="2.9591" layer="21"/>
<rectangle x1="19.2405" y1="2.9337" x2="19.4945" y2="2.9591" layer="21"/>
<rectangle x1="20.2819" y1="2.9337" x2="20.5613" y2="2.9591" layer="21"/>
<rectangle x1="21.8313" y1="2.9337" x2="22.1361" y2="2.9591" layer="21"/>
<rectangle x1="22.6949" y1="2.9337" x2="22.9997" y2="2.9591" layer="21"/>
<rectangle x1="24.6507" y1="2.9337" x2="24.9301" y2="2.9591" layer="21"/>
<rectangle x1="26.2509" y1="2.9337" x2="26.5049" y2="2.9591" layer="21"/>
<rectangle x1="27.0891" y1="2.9337" x2="27.3685" y2="2.9591" layer="21"/>
<rectangle x1="28.0035" y1="2.9337" x2="28.2829" y2="2.9591" layer="21"/>
<rectangle x1="29.1719" y1="2.9337" x2="29.4513" y2="2.9591" layer="21"/>
<rectangle x1="1.9177" y1="2.9591" x2="2.7559" y2="2.9845" layer="21"/>
<rectangle x1="12.2047" y1="2.9591" x2="12.5095" y2="2.9845" layer="21"/>
<rectangle x1="13.0429" y1="2.9591" x2="13.8049" y2="2.9845" layer="21"/>
<rectangle x1="14.3129" y1="2.9591" x2="14.6177" y2="2.9845" layer="21"/>
<rectangle x1="15.1765" y1="2.9591" x2="15.4559" y2="2.9845" layer="21"/>
<rectangle x1="16.2433" y1="2.9591" x2="16.5735" y2="2.9845" layer="21"/>
<rectangle x1="17.5641" y1="2.9591" x2="17.8943" y2="2.9845" layer="21"/>
<rectangle x1="18.6055" y1="2.9591" x2="18.9103" y2="2.9845" layer="21"/>
<rectangle x1="19.2405" y1="2.9591" x2="19.5199" y2="2.9845" layer="21"/>
<rectangle x1="20.2565" y1="2.9591" x2="20.5867" y2="2.9845" layer="21"/>
<rectangle x1="21.8313" y1="2.9591" x2="22.1361" y2="2.9845" layer="21"/>
<rectangle x1="22.6949" y1="2.9591" x2="22.9743" y2="2.9845" layer="21"/>
<rectangle x1="24.6253" y1="2.9591" x2="24.9555" y2="2.9845" layer="21"/>
<rectangle x1="26.2509" y1="2.9591" x2="26.5303" y2="2.9845" layer="21"/>
<rectangle x1="27.0637" y1="2.9591" x2="27.3431" y2="2.9845" layer="21"/>
<rectangle x1="27.9781" y1="2.9591" x2="28.3083" y2="2.9845" layer="21"/>
<rectangle x1="29.1465" y1="2.9591" x2="29.4513" y2="2.9845" layer="21"/>
<rectangle x1="1.8923" y1="2.9845" x2="2.7813" y2="3.0099" layer="21"/>
<rectangle x1="12.2047" y1="2.9845" x2="12.5095" y2="3.0099" layer="21"/>
<rectangle x1="13.0683" y1="2.9845" x2="13.8049" y2="3.0099" layer="21"/>
<rectangle x1="14.3129" y1="2.9845" x2="14.6177" y2="3.0099" layer="21"/>
<rectangle x1="15.1511" y1="2.9845" x2="15.4559" y2="3.0099" layer="21"/>
<rectangle x1="16.2687" y1="2.9845" x2="16.5481" y2="3.0099" layer="21"/>
<rectangle x1="17.5895" y1="2.9845" x2="17.8689" y2="3.0099" layer="21"/>
<rectangle x1="18.6055" y1="2.9845" x2="18.8849" y2="3.0099" layer="21"/>
<rectangle x1="19.2659" y1="2.9845" x2="19.5199" y2="3.0099" layer="21"/>
<rectangle x1="20.2819" y1="2.9845" x2="20.5613" y2="3.0099" layer="21"/>
<rectangle x1="21.8313" y1="2.9845" x2="22.1361" y2="3.0099" layer="21"/>
<rectangle x1="22.6695" y1="2.9845" x2="22.9743" y2="3.0099" layer="21"/>
<rectangle x1="24.6507" y1="2.9845" x2="24.9301" y2="3.0099" layer="21"/>
<rectangle x1="26.2763" y1="2.9845" x2="26.5303" y2="3.0099" layer="21"/>
<rectangle x1="27.0891" y1="2.9845" x2="27.3431" y2="3.0099" layer="21"/>
<rectangle x1="28.0035" y1="2.9845" x2="28.2829" y2="3.0099" layer="21"/>
<rectangle x1="29.1211" y1="2.9845" x2="29.4513" y2="3.0099" layer="21"/>
<rectangle x1="1.9177" y1="3.0099" x2="2.8575" y2="3.0353" layer="21"/>
<rectangle x1="12.2047" y1="3.0099" x2="12.5095" y2="3.0353" layer="21"/>
<rectangle x1="13.0429" y1="3.0099" x2="13.8049" y2="3.0353" layer="21"/>
<rectangle x1="14.3129" y1="3.0099" x2="14.6177" y2="3.0353" layer="21"/>
<rectangle x1="15.1511" y1="3.0099" x2="15.4559" y2="3.0353" layer="21"/>
<rectangle x1="16.2433" y1="3.0099" x2="16.5735" y2="3.0353" layer="21"/>
<rectangle x1="17.5641" y1="3.0099" x2="17.8943" y2="3.0353" layer="21"/>
<rectangle x1="18.6055" y1="3.0099" x2="18.8849" y2="3.0353" layer="21"/>
<rectangle x1="19.2405" y1="3.0099" x2="19.5199" y2="3.0353" layer="21"/>
<rectangle x1="20.2565" y1="3.0099" x2="20.5867" y2="3.0353" layer="21"/>
<rectangle x1="21.8313" y1="3.0099" x2="22.1361" y2="3.0353" layer="21"/>
<rectangle x1="22.6695" y1="3.0099" x2="22.9743" y2="3.0353" layer="21"/>
<rectangle x1="24.6253" y1="3.0099" x2="24.9555" y2="3.0353" layer="21"/>
<rectangle x1="26.2509" y1="3.0099" x2="26.5303" y2="3.0353" layer="21"/>
<rectangle x1="27.0637" y1="3.0099" x2="27.3431" y2="3.0353" layer="21"/>
<rectangle x1="27.9781" y1="3.0099" x2="28.3083" y2="3.0353" layer="21"/>
<rectangle x1="29.0957" y1="3.0099" x2="29.4259" y2="3.0353" layer="21"/>
<rectangle x1="1.8923" y1="3.0353" x2="2.8829" y2="3.0607" layer="21"/>
<rectangle x1="12.2047" y1="3.0353" x2="12.5095" y2="3.0607" layer="21"/>
<rectangle x1="13.0683" y1="3.0353" x2="13.8049" y2="3.0607" layer="21"/>
<rectangle x1="14.3129" y1="3.0353" x2="14.6177" y2="3.0607" layer="21"/>
<rectangle x1="15.1511" y1="3.0353" x2="15.4305" y2="3.0607" layer="21"/>
<rectangle x1="16.2687" y1="3.0353" x2="16.5481" y2="3.0607" layer="21"/>
<rectangle x1="17.5895" y1="3.0353" x2="17.8689" y2="3.0607" layer="21"/>
<rectangle x1="18.6055" y1="3.0353" x2="18.8849" y2="3.0607" layer="21"/>
<rectangle x1="19.2659" y1="3.0353" x2="19.5453" y2="3.0607" layer="21"/>
<rectangle x1="20.2819" y1="3.0353" x2="20.5613" y2="3.0607" layer="21"/>
<rectangle x1="21.8313" y1="3.0353" x2="22.1361" y2="3.0607" layer="21"/>
<rectangle x1="22.6695" y1="3.0353" x2="22.9489" y2="3.0607" layer="21"/>
<rectangle x1="24.6507" y1="3.0353" x2="24.9301" y2="3.0607" layer="21"/>
<rectangle x1="26.2763" y1="3.0353" x2="26.5557" y2="3.0607" layer="21"/>
<rectangle x1="27.0637" y1="3.0353" x2="27.3177" y2="3.0607" layer="21"/>
<rectangle x1="28.0035" y1="3.0353" x2="28.2829" y2="3.0607" layer="21"/>
<rectangle x1="29.0957" y1="3.0353" x2="29.4005" y2="3.0607" layer="21"/>
<rectangle x1="1.9177" y1="3.0607" x2="2.9591" y2="3.0861" layer="21"/>
<rectangle x1="12.2047" y1="3.0607" x2="12.5095" y2="3.0861" layer="21"/>
<rectangle x1="13.0429" y1="3.0607" x2="13.8049" y2="3.0861" layer="21"/>
<rectangle x1="14.3129" y1="3.0607" x2="14.6177" y2="3.0861" layer="21"/>
<rectangle x1="15.1257" y1="3.0607" x2="15.4305" y2="3.0861" layer="21"/>
<rectangle x1="16.2433" y1="3.0607" x2="16.5735" y2="3.0861" layer="21"/>
<rectangle x1="17.5641" y1="3.0607" x2="17.8943" y2="3.0861" layer="21"/>
<rectangle x1="18.5801" y1="3.0607" x2="18.8595" y2="3.0861" layer="21"/>
<rectangle x1="19.2659" y1="3.0607" x2="19.5199" y2="3.0861" layer="21"/>
<rectangle x1="20.2565" y1="3.0607" x2="20.5867" y2="3.0861" layer="21"/>
<rectangle x1="21.8313" y1="3.0607" x2="22.1361" y2="3.0861" layer="21"/>
<rectangle x1="22.6441" y1="3.0607" x2="22.9489" y2="3.0861" layer="21"/>
<rectangle x1="24.6253" y1="3.0607" x2="24.9555" y2="3.0861" layer="21"/>
<rectangle x1="26.2763" y1="3.0607" x2="26.5557" y2="3.0861" layer="21"/>
<rectangle x1="27.0637" y1="3.0607" x2="27.3431" y2="3.0861" layer="21"/>
<rectangle x1="27.9781" y1="3.0607" x2="28.3083" y2="3.0861" layer="21"/>
<rectangle x1="29.0449" y1="3.0607" x2="29.4005" y2="3.0861" layer="21"/>
<rectangle x1="1.8923" y1="3.0861" x2="2.9845" y2="3.1115" layer="21"/>
<rectangle x1="12.2047" y1="3.0861" x2="12.5095" y2="3.1115" layer="21"/>
<rectangle x1="13.0683" y1="3.0861" x2="13.8049" y2="3.1115" layer="21"/>
<rectangle x1="14.3129" y1="3.0861" x2="14.6177" y2="3.1115" layer="21"/>
<rectangle x1="15.1511" y1="3.0861" x2="15.4305" y2="3.1115" layer="21"/>
<rectangle x1="16.2687" y1="3.0861" x2="16.5481" y2="3.1115" layer="21"/>
<rectangle x1="17.5895" y1="3.0861" x2="17.8689" y2="3.1115" layer="21"/>
<rectangle x1="18.6055" y1="3.0861" x2="18.8595" y2="3.1115" layer="21"/>
<rectangle x1="19.2659" y1="3.0861" x2="19.5453" y2="3.1115" layer="21"/>
<rectangle x1="20.2819" y1="3.0861" x2="20.5613" y2="3.1115" layer="21"/>
<rectangle x1="21.8313" y1="3.0861" x2="22.1361" y2="3.1115" layer="21"/>
<rectangle x1="22.6695" y1="3.0861" x2="22.9489" y2="3.1115" layer="21"/>
<rectangle x1="24.6507" y1="3.0861" x2="24.9301" y2="3.1115" layer="21"/>
<rectangle x1="26.2763" y1="3.0861" x2="26.5557" y2="3.1115" layer="21"/>
<rectangle x1="27.0637" y1="3.0861" x2="27.3177" y2="3.1115" layer="21"/>
<rectangle x1="28.0035" y1="3.0861" x2="28.2829" y2="3.1115" layer="21"/>
<rectangle x1="29.0195" y1="3.0861" x2="29.4005" y2="3.1115" layer="21"/>
<rectangle x1="1.9177" y1="3.1115" x2="3.0607" y2="3.1369" layer="21"/>
<rectangle x1="12.2047" y1="3.1115" x2="12.5095" y2="3.1369" layer="21"/>
<rectangle x1="13.0429" y1="3.1115" x2="13.8049" y2="3.1369" layer="21"/>
<rectangle x1="14.3129" y1="3.1115" x2="14.6177" y2="3.1369" layer="21"/>
<rectangle x1="15.1257" y1="3.1115" x2="15.4051" y2="3.1369" layer="21"/>
<rectangle x1="16.2433" y1="3.1115" x2="16.5735" y2="3.1369" layer="21"/>
<rectangle x1="17.5641" y1="3.1115" x2="17.8943" y2="3.1369" layer="21"/>
<rectangle x1="18.5801" y1="3.1115" x2="18.8595" y2="3.1369" layer="21"/>
<rectangle x1="19.2659" y1="3.1115" x2="19.5453" y2="3.1369" layer="21"/>
<rectangle x1="20.2565" y1="3.1115" x2="20.5867" y2="3.1369" layer="21"/>
<rectangle x1="21.8313" y1="3.1115" x2="22.1361" y2="3.1369" layer="21"/>
<rectangle x1="22.6441" y1="3.1115" x2="22.9235" y2="3.1369" layer="21"/>
<rectangle x1="24.6253" y1="3.1115" x2="24.9555" y2="3.1369" layer="21"/>
<rectangle x1="26.2763" y1="3.1115" x2="26.5557" y2="3.1369" layer="21"/>
<rectangle x1="27.0637" y1="3.1115" x2="27.3177" y2="3.1369" layer="21"/>
<rectangle x1="27.9781" y1="3.1115" x2="28.3083" y2="3.1369" layer="21"/>
<rectangle x1="28.9941" y1="3.1115" x2="29.3751" y2="3.1369" layer="21"/>
<rectangle x1="1.8923" y1="3.1369" x2="3.1369" y2="3.1623" layer="21"/>
<rectangle x1="12.2047" y1="3.1369" x2="12.5095" y2="3.1623" layer="21"/>
<rectangle x1="13.0683" y1="3.1369" x2="13.8049" y2="3.1623" layer="21"/>
<rectangle x1="14.3129" y1="3.1369" x2="14.6177" y2="3.1623" layer="21"/>
<rectangle x1="15.1003" y1="3.1369" x2="15.4051" y2="3.1623" layer="21"/>
<rectangle x1="16.2687" y1="3.1369" x2="16.5481" y2="3.1623" layer="21"/>
<rectangle x1="17.5895" y1="3.1369" x2="17.8689" y2="3.1623" layer="21"/>
<rectangle x1="18.5801" y1="3.1369" x2="18.8595" y2="3.1623" layer="21"/>
<rectangle x1="19.2659" y1="3.1369" x2="19.5453" y2="3.1623" layer="21"/>
<rectangle x1="20.2819" y1="3.1369" x2="20.6121" y2="3.1623" layer="21"/>
<rectangle x1="20.6375" y1="3.1369" x2="20.6629" y2="3.1623" layer="21"/>
<rectangle x1="20.6883" y1="3.1369" x2="20.7137" y2="3.1623" layer="21"/>
<rectangle x1="20.7391" y1="3.1369" x2="20.7645" y2="3.1623" layer="21"/>
<rectangle x1="20.7899" y1="3.1369" x2="20.8153" y2="3.1623" layer="21"/>
<rectangle x1="20.8407" y1="3.1369" x2="20.8661" y2="3.1623" layer="21"/>
<rectangle x1="20.8915" y1="3.1369" x2="20.9169" y2="3.1623" layer="21"/>
<rectangle x1="20.9423" y1="3.1369" x2="20.9677" y2="3.1623" layer="21"/>
<rectangle x1="20.9931" y1="3.1369" x2="21.0185" y2="3.1623" layer="21"/>
<rectangle x1="21.0439" y1="3.1369" x2="21.0693" y2="3.1623" layer="21"/>
<rectangle x1="21.0947" y1="3.1369" x2="21.1201" y2="3.1623" layer="21"/>
<rectangle x1="21.1455" y1="3.1369" x2="21.1709" y2="3.1623" layer="21"/>
<rectangle x1="21.1963" y1="3.1369" x2="21.2217" y2="3.1623" layer="21"/>
<rectangle x1="21.2471" y1="3.1369" x2="21.2725" y2="3.1623" layer="21"/>
<rectangle x1="21.8313" y1="3.1369" x2="22.1361" y2="3.1623" layer="21"/>
<rectangle x1="22.6187" y1="3.1369" x2="22.9235" y2="3.1623" layer="21"/>
<rectangle x1="24.6507" y1="3.1369" x2="24.9301" y2="3.1623" layer="21"/>
<rectangle x1="26.2763" y1="3.1369" x2="26.5557" y2="3.1623" layer="21"/>
<rectangle x1="27.0383" y1="3.1369" x2="27.3177" y2="3.1623" layer="21"/>
<rectangle x1="28.0035" y1="3.1369" x2="28.2829" y2="3.1623" layer="21"/>
<rectangle x1="28.9179" y1="3.1369" x2="28.9433" y2="3.1623" layer="21"/>
<rectangle x1="28.9687" y1="3.1369" x2="29.3497" y2="3.1623" layer="21"/>
<rectangle x1="1.9177" y1="3.1623" x2="3.1623" y2="3.1877" layer="21"/>
<rectangle x1="12.2047" y1="3.1623" x2="12.5095" y2="3.1877" layer="21"/>
<rectangle x1="13.0429" y1="3.1623" x2="13.8049" y2="3.1877" layer="21"/>
<rectangle x1="14.3129" y1="3.1623" x2="14.6177" y2="3.1877" layer="21"/>
<rectangle x1="15.1003" y1="3.1623" x2="15.4051" y2="3.1877" layer="21"/>
<rectangle x1="16.2433" y1="3.1623" x2="16.5735" y2="3.1877" layer="21"/>
<rectangle x1="17.5641" y1="3.1623" x2="17.8943" y2="3.1877" layer="21"/>
<rectangle x1="18.5801" y1="3.1623" x2="18.8595" y2="3.1877" layer="21"/>
<rectangle x1="19.2913" y1="3.1623" x2="19.5707" y2="3.1877" layer="21"/>
<rectangle x1="20.2565" y1="3.1623" x2="21.2725" y2="3.1877" layer="21"/>
<rectangle x1="21.8313" y1="3.1623" x2="22.1361" y2="3.1877" layer="21"/>
<rectangle x1="22.6187" y1="3.1623" x2="22.9235" y2="3.1877" layer="21"/>
<rectangle x1="24.6253" y1="3.1623" x2="24.9555" y2="3.1877" layer="21"/>
<rectangle x1="26.3017" y1="3.1623" x2="26.5811" y2="3.1877" layer="21"/>
<rectangle x1="27.0383" y1="3.1623" x2="27.2923" y2="3.1877" layer="21"/>
<rectangle x1="27.9781" y1="3.1623" x2="28.3083" y2="3.1877" layer="21"/>
<rectangle x1="28.7401" y1="3.1623" x2="28.7655" y2="3.1877" layer="21"/>
<rectangle x1="28.7909" y1="3.1623" x2="28.8163" y2="3.1877" layer="21"/>
<rectangle x1="28.8417" y1="3.1623" x2="29.3243" y2="3.1877" layer="21"/>
<rectangle x1="1.8923" y1="3.1877" x2="3.1877" y2="3.2131" layer="21"/>
<rectangle x1="3.2131" y1="3.1877" x2="3.2385" y2="3.2131" layer="21"/>
<rectangle x1="12.2047" y1="3.1877" x2="12.5095" y2="3.2131" layer="21"/>
<rectangle x1="14.3129" y1="3.1877" x2="15.3797" y2="3.2131" layer="21"/>
<rectangle x1="16.2687" y1="3.1877" x2="16.5481" y2="3.2131" layer="21"/>
<rectangle x1="17.5895" y1="3.1877" x2="17.8689" y2="3.2131" layer="21"/>
<rectangle x1="18.5547" y1="3.1877" x2="18.8341" y2="3.2131" layer="21"/>
<rectangle x1="19.2913" y1="3.1877" x2="19.5453" y2="3.2131" layer="21"/>
<rectangle x1="20.2819" y1="3.1877" x2="21.2725" y2="3.2131" layer="21"/>
<rectangle x1="21.8313" y1="3.1877" x2="22.8981" y2="3.2131" layer="21"/>
<rectangle x1="24.6507" y1="3.1877" x2="24.9301" y2="3.2131" layer="21"/>
<rectangle x1="26.3017" y1="3.1877" x2="26.5557" y2="3.2131" layer="21"/>
<rectangle x1="27.0383" y1="3.1877" x2="27.2923" y2="3.2131" layer="21"/>
<rectangle x1="28.0035" y1="3.1877" x2="29.2989" y2="3.2131" layer="21"/>
<rectangle x1="1.9177" y1="3.2131" x2="3.3147" y2="3.2385" layer="21"/>
<rectangle x1="12.2047" y1="3.2131" x2="12.5095" y2="3.2385" layer="21"/>
<rectangle x1="14.3129" y1="3.2131" x2="15.4051" y2="3.2385" layer="21"/>
<rectangle x1="16.2433" y1="3.2131" x2="16.5735" y2="3.2385" layer="21"/>
<rectangle x1="17.5641" y1="3.2131" x2="17.8943" y2="3.2385" layer="21"/>
<rectangle x1="18.5547" y1="3.2131" x2="18.8595" y2="3.2385" layer="21"/>
<rectangle x1="19.2913" y1="3.2131" x2="19.5707" y2="3.2385" layer="21"/>
<rectangle x1="20.2565" y1="3.2131" x2="21.2725" y2="3.2385" layer="21"/>
<rectangle x1="21.8313" y1="3.2131" x2="22.9235" y2="3.2385" layer="21"/>
<rectangle x1="24.6253" y1="3.2131" x2="24.9555" y2="3.2385" layer="21"/>
<rectangle x1="26.3017" y1="3.2131" x2="26.5811" y2="3.2385" layer="21"/>
<rectangle x1="27.0129" y1="3.2131" x2="27.2923" y2="3.2385" layer="21"/>
<rectangle x1="27.9781" y1="3.2131" x2="29.2735" y2="3.2385" layer="21"/>
<rectangle x1="1.8923" y1="3.2385" x2="3.3401" y2="3.2639" layer="21"/>
<rectangle x1="12.2047" y1="3.2385" x2="12.5095" y2="3.2639" layer="21"/>
<rectangle x1="14.3129" y1="3.2385" x2="15.3797" y2="3.2639" layer="21"/>
<rectangle x1="16.2687" y1="3.2385" x2="16.5481" y2="3.2639" layer="21"/>
<rectangle x1="17.5895" y1="3.2385" x2="17.8689" y2="3.2639" layer="21"/>
<rectangle x1="18.5547" y1="3.2385" x2="18.8341" y2="3.2639" layer="21"/>
<rectangle x1="19.3167" y1="3.2385" x2="19.5707" y2="3.2639" layer="21"/>
<rectangle x1="20.2819" y1="3.2385" x2="21.2725" y2="3.2639" layer="21"/>
<rectangle x1="21.8313" y1="3.2385" x2="22.8981" y2="3.2639" layer="21"/>
<rectangle x1="24.6507" y1="3.2385" x2="24.9301" y2="3.2639" layer="21"/>
<rectangle x1="26.3271" y1="3.2385" x2="26.5811" y2="3.2639" layer="21"/>
<rectangle x1="27.0383" y1="3.2385" x2="27.2669" y2="3.2639" layer="21"/>
<rectangle x1="28.0035" y1="3.2385" x2="29.2481" y2="3.2639" layer="21"/>
<rectangle x1="1.9177" y1="3.2639" x2="3.3655" y2="3.2893" layer="21"/>
<rectangle x1="3.3909" y1="3.2639" x2="3.4163" y2="3.2893" layer="21"/>
<rectangle x1="12.2047" y1="3.2639" x2="12.5095" y2="3.2893" layer="21"/>
<rectangle x1="14.3129" y1="3.2639" x2="15.4559" y2="3.2893" layer="21"/>
<rectangle x1="15.4813" y1="3.2639" x2="15.5067" y2="3.2893" layer="21"/>
<rectangle x1="16.2433" y1="3.2639" x2="16.5735" y2="3.2893" layer="21"/>
<rectangle x1="17.5641" y1="3.2639" x2="17.8943" y2="3.2893" layer="21"/>
<rectangle x1="18.5293" y1="3.2639" x2="18.8341" y2="3.2893" layer="21"/>
<rectangle x1="19.2913" y1="3.2639" x2="19.5707" y2="3.2893" layer="21"/>
<rectangle x1="20.2565" y1="3.2639" x2="21.2725" y2="3.2893" layer="21"/>
<rectangle x1="21.8313" y1="3.2639" x2="22.9743" y2="3.2893" layer="21"/>
<rectangle x1="22.9997" y1="3.2639" x2="23.0251" y2="3.2893" layer="21"/>
<rectangle x1="24.6253" y1="3.2639" x2="24.9555" y2="3.2893" layer="21"/>
<rectangle x1="26.3017" y1="3.2639" x2="26.5811" y2="3.2893" layer="21"/>
<rectangle x1="27.0129" y1="3.2639" x2="27.2923" y2="3.2893" layer="21"/>
<rectangle x1="27.9781" y1="3.2639" x2="29.1719" y2="3.2893" layer="21"/>
<rectangle x1="1.8923" y1="3.2893" x2="3.4417" y2="3.3147" layer="21"/>
<rectangle x1="12.2047" y1="3.2893" x2="12.5095" y2="3.3147" layer="21"/>
<rectangle x1="14.3129" y1="3.2893" x2="15.5321" y2="3.3147" layer="21"/>
<rectangle x1="16.2687" y1="3.2893" x2="16.5481" y2="3.3147" layer="21"/>
<rectangle x1="17.5895" y1="3.2893" x2="17.8689" y2="3.3147" layer="21"/>
<rectangle x1="18.5547" y1="3.2893" x2="18.8341" y2="3.3147" layer="21"/>
<rectangle x1="19.3167" y1="3.2893" x2="19.5961" y2="3.3147" layer="21"/>
<rectangle x1="20.2819" y1="3.2893" x2="21.2725" y2="3.3147" layer="21"/>
<rectangle x1="21.8313" y1="3.2893" x2="23.0505" y2="3.3147" layer="21"/>
<rectangle x1="24.6507" y1="3.2893" x2="24.9301" y2="3.3147" layer="21"/>
<rectangle x1="26.3271" y1="3.2893" x2="26.6065" y2="3.3147" layer="21"/>
<rectangle x1="27.0383" y1="3.2893" x2="27.2669" y2="3.3147" layer="21"/>
<rectangle x1="28.0035" y1="3.2893" x2="29.1465" y2="3.3147" layer="21"/>
<rectangle x1="1.9177" y1="3.3147" x2="3.5179" y2="3.3401" layer="21"/>
<rectangle x1="12.2047" y1="3.3147" x2="12.5095" y2="3.3401" layer="21"/>
<rectangle x1="14.3129" y1="3.3147" x2="15.5575" y2="3.3401" layer="21"/>
<rectangle x1="16.2433" y1="3.3147" x2="16.5735" y2="3.3401" layer="21"/>
<rectangle x1="17.5641" y1="3.3147" x2="17.8943" y2="3.3401" layer="21"/>
<rectangle x1="18.5293" y1="3.3147" x2="18.8087" y2="3.3401" layer="21"/>
<rectangle x1="19.3167" y1="3.3147" x2="19.5961" y2="3.3401" layer="21"/>
<rectangle x1="20.2565" y1="3.3147" x2="21.2725" y2="3.3401" layer="21"/>
<rectangle x1="21.8313" y1="3.3147" x2="23.0759" y2="3.3401" layer="21"/>
<rectangle x1="24.6253" y1="3.3147" x2="24.9555" y2="3.3401" layer="21"/>
<rectangle x1="26.3271" y1="3.3147" x2="26.6065" y2="3.3401" layer="21"/>
<rectangle x1="27.0129" y1="3.3147" x2="27.2923" y2="3.3401" layer="21"/>
<rectangle x1="27.9781" y1="3.3147" x2="29.1211" y2="3.3401" layer="21"/>
<rectangle x1="1.8923" y1="3.3401" x2="3.5433" y2="3.3655" layer="21"/>
<rectangle x1="12.2047" y1="3.3401" x2="12.5095" y2="3.3655" layer="21"/>
<rectangle x1="14.3129" y1="3.3401" x2="15.6083" y2="3.3655" layer="21"/>
<rectangle x1="16.2687" y1="3.3401" x2="16.5481" y2="3.3655" layer="21"/>
<rectangle x1="17.5895" y1="3.3401" x2="17.8689" y2="3.3655" layer="21"/>
<rectangle x1="18.5293" y1="3.3401" x2="18.8087" y2="3.3655" layer="21"/>
<rectangle x1="19.3167" y1="3.3401" x2="19.5961" y2="3.3655" layer="21"/>
<rectangle x1="20.2819" y1="3.3401" x2="21.2725" y2="3.3655" layer="21"/>
<rectangle x1="21.8313" y1="3.3401" x2="23.1267" y2="3.3655" layer="21"/>
<rectangle x1="24.6507" y1="3.3401" x2="24.9301" y2="3.3655" layer="21"/>
<rectangle x1="26.3271" y1="3.3401" x2="26.6065" y2="3.3655" layer="21"/>
<rectangle x1="26.9875" y1="3.3401" x2="27.2669" y2="3.3655" layer="21"/>
<rectangle x1="28.0035" y1="3.3401" x2="29.1465" y2="3.3655" layer="21"/>
<rectangle x1="1.9177" y1="3.3655" x2="3.6195" y2="3.3909" layer="21"/>
<rectangle x1="12.2047" y1="3.3655" x2="12.5095" y2="3.3909" layer="21"/>
<rectangle x1="14.3129" y1="3.3655" x2="15.6337" y2="3.3909" layer="21"/>
<rectangle x1="16.2433" y1="3.3655" x2="16.5735" y2="3.3909" layer="21"/>
<rectangle x1="17.5641" y1="3.3655" x2="17.8943" y2="3.3909" layer="21"/>
<rectangle x1="18.5293" y1="3.3655" x2="18.8087" y2="3.3909" layer="21"/>
<rectangle x1="19.3421" y1="3.3655" x2="19.6215" y2="3.3909" layer="21"/>
<rectangle x1="20.2565" y1="3.3655" x2="20.5867" y2="3.3909" layer="21"/>
<rectangle x1="21.8313" y1="3.3655" x2="23.1521" y2="3.3909" layer="21"/>
<rectangle x1="24.6253" y1="3.3655" x2="24.9555" y2="3.3909" layer="21"/>
<rectangle x1="26.3525" y1="3.3655" x2="26.6065" y2="3.3909" layer="21"/>
<rectangle x1="27.0129" y1="3.3655" x2="27.2669" y2="3.3909" layer="21"/>
<rectangle x1="27.9781" y1="3.3655" x2="29.2227" y2="3.3909" layer="21"/>
<rectangle x1="1.8923" y1="3.3909" x2="3.6449" y2="3.4163" layer="21"/>
<rectangle x1="12.2047" y1="3.3909" x2="12.5095" y2="3.4163" layer="21"/>
<rectangle x1="14.3129" y1="3.3909" x2="14.6177" y2="3.4163" layer="21"/>
<rectangle x1="14.6431" y1="3.3909" x2="14.6685" y2="3.4163" layer="21"/>
<rectangle x1="14.6939" y1="3.3909" x2="14.7193" y2="3.4163" layer="21"/>
<rectangle x1="14.7447" y1="3.3909" x2="14.7701" y2="3.4163" layer="21"/>
<rectangle x1="14.7955" y1="3.3909" x2="14.8209" y2="3.4163" layer="21"/>
<rectangle x1="14.8463" y1="3.3909" x2="14.8717" y2="3.4163" layer="21"/>
<rectangle x1="14.8971" y1="3.3909" x2="14.9225" y2="3.4163" layer="21"/>
<rectangle x1="14.9479" y1="3.3909" x2="14.9733" y2="3.4163" layer="21"/>
<rectangle x1="14.9987" y1="3.3909" x2="15.0241" y2="3.4163" layer="21"/>
<rectangle x1="15.0495" y1="3.3909" x2="15.6337" y2="3.4163" layer="21"/>
<rectangle x1="16.2687" y1="3.3909" x2="16.5481" y2="3.4163" layer="21"/>
<rectangle x1="17.5895" y1="3.3909" x2="17.8689" y2="3.4163" layer="21"/>
<rectangle x1="18.5039" y1="3.3909" x2="18.7833" y2="3.4163" layer="21"/>
<rectangle x1="19.3421" y1="3.3909" x2="19.5961" y2="3.4163" layer="21"/>
<rectangle x1="20.2819" y1="3.3909" x2="20.5613" y2="3.4163" layer="21"/>
<rectangle x1="21.8313" y1="3.3909" x2="22.1361" y2="3.4163" layer="21"/>
<rectangle x1="22.1615" y1="3.3909" x2="22.1869" y2="3.4163" layer="21"/>
<rectangle x1="22.2123" y1="3.3909" x2="22.2377" y2="3.4163" layer="21"/>
<rectangle x1="22.2631" y1="3.3909" x2="22.2885" y2="3.4163" layer="21"/>
<rectangle x1="22.3139" y1="3.3909" x2="22.3393" y2="3.4163" layer="21"/>
<rectangle x1="22.3647" y1="3.3909" x2="22.3901" y2="3.4163" layer="21"/>
<rectangle x1="22.4155" y1="3.3909" x2="22.4409" y2="3.4163" layer="21"/>
<rectangle x1="22.4663" y1="3.3909" x2="22.4917" y2="3.4163" layer="21"/>
<rectangle x1="22.5171" y1="3.3909" x2="22.5425" y2="3.4163" layer="21"/>
<rectangle x1="22.5679" y1="3.3909" x2="23.1521" y2="3.4163" layer="21"/>
<rectangle x1="24.6507" y1="3.3909" x2="24.9301" y2="3.4163" layer="21"/>
<rectangle x1="26.3525" y1="3.3909" x2="26.6065" y2="3.4163" layer="21"/>
<rectangle x1="26.9875" y1="3.3909" x2="27.2669" y2="3.4163" layer="21"/>
<rectangle x1="28.0035" y1="3.3909" x2="29.2481" y2="3.4163" layer="21"/>
<rectangle x1="1.9177" y1="3.4163" x2="3.7211" y2="3.4417" layer="21"/>
<rectangle x1="12.2047" y1="3.4163" x2="12.5095" y2="3.4417" layer="21"/>
<rectangle x1="14.3129" y1="3.4163" x2="14.6177" y2="3.4417" layer="21"/>
<rectangle x1="15.1257" y1="3.4163" x2="15.1511" y2="3.4417" layer="21"/>
<rectangle x1="15.1765" y1="3.4163" x2="15.6591" y2="3.4417" layer="21"/>
<rectangle x1="16.2433" y1="3.4163" x2="16.5735" y2="3.4417" layer="21"/>
<rectangle x1="17.5641" y1="3.4163" x2="17.8943" y2="3.4417" layer="21"/>
<rectangle x1="18.5039" y1="3.4163" x2="18.8087" y2="3.4417" layer="21"/>
<rectangle x1="19.3421" y1="3.4163" x2="19.6215" y2="3.4417" layer="21"/>
<rectangle x1="20.2565" y1="3.4163" x2="20.5867" y2="3.4417" layer="21"/>
<rectangle x1="21.8313" y1="3.4163" x2="22.1361" y2="3.4417" layer="21"/>
<rectangle x1="22.6441" y1="3.4163" x2="22.6695" y2="3.4417" layer="21"/>
<rectangle x1="22.6949" y1="3.4163" x2="23.1775" y2="3.4417" layer="21"/>
<rectangle x1="24.6253" y1="3.4163" x2="24.9555" y2="3.4417" layer="21"/>
<rectangle x1="26.3525" y1="3.4163" x2="26.6319" y2="3.4417" layer="21"/>
<rectangle x1="26.9875" y1="3.4163" x2="27.2415" y2="3.4417" layer="21"/>
<rectangle x1="27.9781" y1="3.4163" x2="28.3083" y2="3.4417" layer="21"/>
<rectangle x1="28.3337" y1="3.4163" x2="28.3591" y2="3.4417" layer="21"/>
<rectangle x1="28.3845" y1="3.4163" x2="28.4099" y2="3.4417" layer="21"/>
<rectangle x1="28.4353" y1="3.4163" x2="28.4607" y2="3.4417" layer="21"/>
<rectangle x1="28.4861" y1="3.4163" x2="28.5115" y2="3.4417" layer="21"/>
<rectangle x1="28.5369" y1="3.4163" x2="28.5623" y2="3.4417" layer="21"/>
<rectangle x1="28.5877" y1="3.4163" x2="28.6131" y2="3.4417" layer="21"/>
<rectangle x1="28.6385" y1="3.4163" x2="28.6639" y2="3.4417" layer="21"/>
<rectangle x1="28.6893" y1="3.4163" x2="28.7147" y2="3.4417" layer="21"/>
<rectangle x1="28.7401" y1="3.4163" x2="28.7655" y2="3.4417" layer="21"/>
<rectangle x1="28.7909" y1="3.4163" x2="28.8163" y2="3.4417" layer="21"/>
<rectangle x1="28.8417" y1="3.4163" x2="29.2735" y2="3.4417" layer="21"/>
<rectangle x1="1.8923" y1="3.4417" x2="3.7465" y2="3.4671" layer="21"/>
<rectangle x1="12.2047" y1="3.4417" x2="12.5095" y2="3.4671" layer="21"/>
<rectangle x1="14.3129" y1="3.4417" x2="14.6177" y2="3.4671" layer="21"/>
<rectangle x1="15.2527" y1="3.4417" x2="15.2781" y2="3.4671" layer="21"/>
<rectangle x1="15.3035" y1="3.4417" x2="15.6845" y2="3.4671" layer="21"/>
<rectangle x1="16.2687" y1="3.4417" x2="16.5481" y2="3.4671" layer="21"/>
<rectangle x1="17.5895" y1="3.4417" x2="17.8689" y2="3.4671" layer="21"/>
<rectangle x1="18.5039" y1="3.4417" x2="18.7833" y2="3.4671" layer="21"/>
<rectangle x1="19.3675" y1="3.4417" x2="19.6215" y2="3.4671" layer="21"/>
<rectangle x1="20.2819" y1="3.4417" x2="20.5613" y2="3.4671" layer="21"/>
<rectangle x1="21.8313" y1="3.4417" x2="22.1361" y2="3.4671" layer="21"/>
<rectangle x1="22.7711" y1="3.4417" x2="22.7965" y2="3.4671" layer="21"/>
<rectangle x1="22.8219" y1="3.4417" x2="23.2029" y2="3.4671" layer="21"/>
<rectangle x1="24.6507" y1="3.4417" x2="24.9301" y2="3.4671" layer="21"/>
<rectangle x1="26.3779" y1="3.4417" x2="26.6065" y2="3.4671" layer="21"/>
<rectangle x1="26.9875" y1="3.4417" x2="27.2415" y2="3.4671" layer="21"/>
<rectangle x1="28.0035" y1="3.4417" x2="28.2829" y2="3.4671" layer="21"/>
<rectangle x1="28.9179" y1="3.4417" x2="29.2989" y2="3.4671" layer="21"/>
<rectangle x1="1.9177" y1="3.4671" x2="3.8227" y2="3.4925" layer="21"/>
<rectangle x1="12.2047" y1="3.4671" x2="12.5095" y2="3.4925" layer="21"/>
<rectangle x1="14.3129" y1="3.4671" x2="14.6177" y2="3.4925" layer="21"/>
<rectangle x1="15.3289" y1="3.4671" x2="15.7099" y2="3.4925" layer="21"/>
<rectangle x1="16.2433" y1="3.4671" x2="16.5735" y2="3.4925" layer="21"/>
<rectangle x1="17.5641" y1="3.4671" x2="17.8943" y2="3.4925" layer="21"/>
<rectangle x1="18.4785" y1="3.4671" x2="18.7833" y2="3.4925" layer="21"/>
<rectangle x1="19.3421" y1="3.4671" x2="19.6215" y2="3.4925" layer="21"/>
<rectangle x1="20.2565" y1="3.4671" x2="20.5867" y2="3.4925" layer="21"/>
<rectangle x1="21.8313" y1="3.4671" x2="22.1361" y2="3.4925" layer="21"/>
<rectangle x1="22.8473" y1="3.4671" x2="23.2283" y2="3.4925" layer="21"/>
<rectangle x1="24.6253" y1="3.4671" x2="24.9555" y2="3.4925" layer="21"/>
<rectangle x1="26.3525" y1="3.4671" x2="26.6319" y2="3.4925" layer="21"/>
<rectangle x1="26.9621" y1="3.4671" x2="27.2415" y2="3.4925" layer="21"/>
<rectangle x1="27.9781" y1="3.4671" x2="28.3083" y2="3.4925" layer="21"/>
<rectangle x1="28.9941" y1="3.4671" x2="29.3243" y2="3.4925" layer="21"/>
<rectangle x1="1.8923" y1="3.4925" x2="3.8481" y2="3.5179" layer="21"/>
<rectangle x1="12.2047" y1="3.4925" x2="12.5095" y2="3.5179" layer="21"/>
<rectangle x1="14.3129" y1="3.4925" x2="14.6177" y2="3.5179" layer="21"/>
<rectangle x1="15.3543" y1="3.4925" x2="15.7353" y2="3.5179" layer="21"/>
<rectangle x1="16.2687" y1="3.4925" x2="16.5481" y2="3.5179" layer="21"/>
<rectangle x1="17.5895" y1="3.4925" x2="17.8689" y2="3.5179" layer="21"/>
<rectangle x1="18.5039" y1="3.4925" x2="18.7833" y2="3.5179" layer="21"/>
<rectangle x1="19.3675" y1="3.4925" x2="19.6215" y2="3.5179" layer="21"/>
<rectangle x1="20.2819" y1="3.4925" x2="20.5613" y2="3.5179" layer="21"/>
<rectangle x1="21.8313" y1="3.4925" x2="22.1361" y2="3.5179" layer="21"/>
<rectangle x1="22.8727" y1="3.4925" x2="23.2537" y2="3.5179" layer="21"/>
<rectangle x1="24.6507" y1="3.4925" x2="24.9301" y2="3.5179" layer="21"/>
<rectangle x1="26.3779" y1="3.4925" x2="26.6319" y2="3.5179" layer="21"/>
<rectangle x1="26.9875" y1="3.4925" x2="27.2161" y2="3.5179" layer="21"/>
<rectangle x1="28.0035" y1="3.4925" x2="28.2829" y2="3.5179" layer="21"/>
<rectangle x1="29.0195" y1="3.4925" x2="29.3497" y2="3.5179" layer="21"/>
<rectangle x1="1.9177" y1="3.5179" x2="3.9243" y2="3.5433" layer="21"/>
<rectangle x1="12.2047" y1="3.5179" x2="12.5095" y2="3.5433" layer="21"/>
<rectangle x1="14.3129" y1="3.5179" x2="14.6177" y2="3.5433" layer="21"/>
<rectangle x1="15.3797" y1="3.5179" x2="15.7353" y2="3.5433" layer="21"/>
<rectangle x1="16.2433" y1="3.5179" x2="16.5735" y2="3.5433" layer="21"/>
<rectangle x1="17.5641" y1="3.5179" x2="17.8943" y2="3.5433" layer="21"/>
<rectangle x1="18.4785" y1="3.5179" x2="18.7579" y2="3.5433" layer="21"/>
<rectangle x1="19.3421" y1="3.5179" x2="19.6215" y2="3.5433" layer="21"/>
<rectangle x1="20.2565" y1="3.5179" x2="20.5867" y2="3.5433" layer="21"/>
<rectangle x1="21.8313" y1="3.5179" x2="22.1361" y2="3.5433" layer="21"/>
<rectangle x1="22.8981" y1="3.5179" x2="23.2537" y2="3.5433" layer="21"/>
<rectangle x1="24.6253" y1="3.5179" x2="24.9555" y2="3.5433" layer="21"/>
<rectangle x1="26.3525" y1="3.5179" x2="26.6319" y2="3.5433" layer="21"/>
<rectangle x1="26.9621" y1="3.5179" x2="27.2415" y2="3.5433" layer="21"/>
<rectangle x1="27.9781" y1="3.5179" x2="28.3083" y2="3.5433" layer="21"/>
<rectangle x1="29.0449" y1="3.5179" x2="29.3751" y2="3.5433" layer="21"/>
<rectangle x1="1.8923" y1="3.5433" x2="3.9497" y2="3.5687" layer="21"/>
<rectangle x1="12.2047" y1="3.5433" x2="12.5095" y2="3.5687" layer="21"/>
<rectangle x1="14.3129" y1="3.5433" x2="14.6177" y2="3.5687" layer="21"/>
<rectangle x1="15.4051" y1="3.5433" x2="15.7353" y2="3.5687" layer="21"/>
<rectangle x1="16.2687" y1="3.5433" x2="16.5481" y2="3.5687" layer="21"/>
<rectangle x1="17.5895" y1="3.5433" x2="17.8689" y2="3.5687" layer="21"/>
<rectangle x1="18.4785" y1="3.5433" x2="18.7579" y2="3.5687" layer="21"/>
<rectangle x1="19.3675" y1="3.5433" x2="19.6469" y2="3.5687" layer="21"/>
<rectangle x1="20.2819" y1="3.5433" x2="20.5613" y2="3.5687" layer="21"/>
<rectangle x1="21.8313" y1="3.5433" x2="22.1361" y2="3.5687" layer="21"/>
<rectangle x1="22.9235" y1="3.5433" x2="23.2537" y2="3.5687" layer="21"/>
<rectangle x1="24.6507" y1="3.5433" x2="24.9301" y2="3.5687" layer="21"/>
<rectangle x1="26.3779" y1="3.5433" x2="26.6319" y2="3.5687" layer="21"/>
<rectangle x1="26.9621" y1="3.5433" x2="27.2161" y2="3.5687" layer="21"/>
<rectangle x1="28.0035" y1="3.5433" x2="28.2829" y2="3.5687" layer="21"/>
<rectangle x1="29.0703" y1="3.5433" x2="29.3497" y2="3.5687" layer="21"/>
<rectangle x1="1.9177" y1="3.5687" x2="4.0259" y2="3.5941" layer="21"/>
<rectangle x1="12.2047" y1="3.5687" x2="12.5095" y2="3.5941" layer="21"/>
<rectangle x1="14.3129" y1="3.5687" x2="14.6177" y2="3.5941" layer="21"/>
<rectangle x1="15.4305" y1="3.5687" x2="15.7607" y2="3.5941" layer="21"/>
<rectangle x1="16.2433" y1="3.5687" x2="16.5735" y2="3.5941" layer="21"/>
<rectangle x1="17.5641" y1="3.5687" x2="17.8943" y2="3.5941" layer="21"/>
<rectangle x1="18.4785" y1="3.5687" x2="18.7579" y2="3.5941" layer="21"/>
<rectangle x1="19.3675" y1="3.5687" x2="19.6469" y2="3.5941" layer="21"/>
<rectangle x1="20.2565" y1="3.5687" x2="20.5867" y2="3.5941" layer="21"/>
<rectangle x1="21.8313" y1="3.5687" x2="22.1361" y2="3.5941" layer="21"/>
<rectangle x1="22.9489" y1="3.5687" x2="23.2791" y2="3.5941" layer="21"/>
<rectangle x1="24.6253" y1="3.5687" x2="24.9555" y2="3.5941" layer="21"/>
<rectangle x1="26.3779" y1="3.5687" x2="26.6319" y2="3.5941" layer="21"/>
<rectangle x1="26.9621" y1="3.5687" x2="27.2161" y2="3.5941" layer="21"/>
<rectangle x1="27.9781" y1="3.5687" x2="28.3083" y2="3.5941" layer="21"/>
<rectangle x1="29.0957" y1="3.5687" x2="29.3751" y2="3.5941" layer="21"/>
<rectangle x1="1.8923" y1="3.5941" x2="4.1021" y2="3.6195" layer="21"/>
<rectangle x1="12.2047" y1="3.5941" x2="12.5095" y2="3.6195" layer="21"/>
<rectangle x1="14.3129" y1="3.5941" x2="14.6177" y2="3.6195" layer="21"/>
<rectangle x1="15.4559" y1="3.5941" x2="15.7607" y2="3.6195" layer="21"/>
<rectangle x1="16.2687" y1="3.5941" x2="16.5481" y2="3.6195" layer="21"/>
<rectangle x1="17.5895" y1="3.5941" x2="17.8689" y2="3.6195" layer="21"/>
<rectangle x1="18.4785" y1="3.5941" x2="18.7325" y2="3.6195" layer="21"/>
<rectangle x1="19.3675" y1="3.5941" x2="19.6469" y2="3.6195" layer="21"/>
<rectangle x1="20.2819" y1="3.5941" x2="20.5613" y2="3.6195" layer="21"/>
<rectangle x1="21.8313" y1="3.5941" x2="22.1361" y2="3.6195" layer="21"/>
<rectangle x1="22.9743" y1="3.5941" x2="23.2791" y2="3.6195" layer="21"/>
<rectangle x1="24.6507" y1="3.5941" x2="24.9301" y2="3.6195" layer="21"/>
<rectangle x1="26.3779" y1="3.5941" x2="26.6573" y2="3.6195" layer="21"/>
<rectangle x1="26.9621" y1="3.5941" x2="27.2161" y2="3.6195" layer="21"/>
<rectangle x1="28.0035" y1="3.5941" x2="28.2829" y2="3.6195" layer="21"/>
<rectangle x1="29.1211" y1="3.5941" x2="29.4005" y2="3.6195" layer="21"/>
<rectangle x1="1.9177" y1="3.6195" x2="4.1275" y2="3.6449" layer="21"/>
<rectangle x1="12.2047" y1="3.6195" x2="12.5095" y2="3.6449" layer="21"/>
<rectangle x1="14.3129" y1="3.6195" x2="14.6177" y2="3.6449" layer="21"/>
<rectangle x1="15.4559" y1="3.6195" x2="15.7607" y2="3.6449" layer="21"/>
<rectangle x1="16.2433" y1="3.6195" x2="16.5735" y2="3.6449" layer="21"/>
<rectangle x1="17.5641" y1="3.6195" x2="17.8943" y2="3.6449" layer="21"/>
<rectangle x1="18.4531" y1="3.6195" x2="18.7579" y2="3.6449" layer="21"/>
<rectangle x1="19.3929" y1="3.6195" x2="19.6723" y2="3.6449" layer="21"/>
<rectangle x1="20.2565" y1="3.6195" x2="20.5867" y2="3.6449" layer="21"/>
<rectangle x1="21.8313" y1="3.6195" x2="22.1361" y2="3.6449" layer="21"/>
<rectangle x1="22.9743" y1="3.6195" x2="23.2791" y2="3.6449" layer="21"/>
<rectangle x1="24.6253" y1="3.6195" x2="24.9555" y2="3.6449" layer="21"/>
<rectangle x1="26.4033" y1="3.6195" x2="26.6573" y2="3.6449" layer="21"/>
<rectangle x1="26.9621" y1="3.6195" x2="27.2161" y2="3.6449" layer="21"/>
<rectangle x1="27.9781" y1="3.6195" x2="28.3083" y2="3.6449" layer="21"/>
<rectangle x1="29.0957" y1="3.6195" x2="29.4005" y2="3.6449" layer="21"/>
<rectangle x1="1.8923" y1="3.6449" x2="4.2037" y2="3.6703" layer="21"/>
<rectangle x1="12.2047" y1="3.6449" x2="12.5095" y2="3.6703" layer="21"/>
<rectangle x1="14.3129" y1="3.6449" x2="14.6177" y2="3.6703" layer="21"/>
<rectangle x1="15.4559" y1="3.6449" x2="15.7861" y2="3.6703" layer="21"/>
<rectangle x1="16.2687" y1="3.6449" x2="16.5481" y2="3.6703" layer="21"/>
<rectangle x1="17.5895" y1="3.6449" x2="17.8689" y2="3.6703" layer="21"/>
<rectangle x1="18.4531" y1="3.6449" x2="18.7325" y2="3.6703" layer="21"/>
<rectangle x1="19.3929" y1="3.6449" x2="19.6469" y2="3.6703" layer="21"/>
<rectangle x1="20.2819" y1="3.6449" x2="20.5613" y2="3.6703" layer="21"/>
<rectangle x1="21.8313" y1="3.6449" x2="22.1361" y2="3.6703" layer="21"/>
<rectangle x1="22.9743" y1="3.6449" x2="23.3045" y2="3.6703" layer="21"/>
<rectangle x1="24.6507" y1="3.6449" x2="24.9301" y2="3.6703" layer="21"/>
<rectangle x1="26.4033" y1="3.6449" x2="26.6573" y2="3.6703" layer="21"/>
<rectangle x1="26.9367" y1="3.6449" x2="27.2161" y2="3.6703" layer="21"/>
<rectangle x1="28.0035" y1="3.6449" x2="28.2829" y2="3.6703" layer="21"/>
<rectangle x1="29.1211" y1="3.6449" x2="29.4005" y2="3.6703" layer="21"/>
<rectangle x1="1.9177" y1="3.6703" x2="4.2799" y2="3.6957" layer="21"/>
<rectangle x1="12.2047" y1="3.6703" x2="12.5095" y2="3.6957" layer="21"/>
<rectangle x1="14.3129" y1="3.6703" x2="14.6177" y2="3.6957" layer="21"/>
<rectangle x1="15.4813" y1="3.6703" x2="15.7861" y2="3.6957" layer="21"/>
<rectangle x1="16.2433" y1="3.6703" x2="16.5735" y2="3.6957" layer="21"/>
<rectangle x1="17.5641" y1="3.6703" x2="17.8943" y2="3.6957" layer="21"/>
<rectangle x1="18.4531" y1="3.6703" x2="18.7325" y2="3.6957" layer="21"/>
<rectangle x1="19.3929" y1="3.6703" x2="19.6723" y2="3.6957" layer="21"/>
<rectangle x1="20.2565" y1="3.6703" x2="20.5867" y2="3.6957" layer="21"/>
<rectangle x1="21.8313" y1="3.6703" x2="22.1361" y2="3.6957" layer="21"/>
<rectangle x1="22.9997" y1="3.6703" x2="23.3045" y2="3.6957" layer="21"/>
<rectangle x1="24.6253" y1="3.6703" x2="24.9555" y2="3.6957" layer="21"/>
<rectangle x1="26.4033" y1="3.6703" x2="26.6827" y2="3.6957" layer="21"/>
<rectangle x1="26.9367" y1="3.6703" x2="27.1907" y2="3.6957" layer="21"/>
<rectangle x1="27.9781" y1="3.6703" x2="28.3083" y2="3.6957" layer="21"/>
<rectangle x1="29.1465" y1="3.6703" x2="29.4259" y2="3.6957" layer="21"/>
<rectangle x1="1.8923" y1="3.6957" x2="4.3053" y2="3.7211" layer="21"/>
<rectangle x1="12.2047" y1="3.6957" x2="12.5095" y2="3.7211" layer="21"/>
<rectangle x1="14.3129" y1="3.6957" x2="14.6177" y2="3.7211" layer="21"/>
<rectangle x1="15.4813" y1="3.6957" x2="15.7861" y2="3.7211" layer="21"/>
<rectangle x1="16.2687" y1="3.6957" x2="16.5481" y2="3.7211" layer="21"/>
<rectangle x1="17.5895" y1="3.6957" x2="17.8689" y2="3.7211" layer="21"/>
<rectangle x1="18.4531" y1="3.6957" x2="18.7325" y2="3.7211" layer="21"/>
<rectangle x1="19.4183" y1="3.6957" x2="19.6723" y2="3.7211" layer="21"/>
<rectangle x1="20.2819" y1="3.6957" x2="20.5613" y2="3.7211" layer="21"/>
<rectangle x1="21.8313" y1="3.6957" x2="22.1361" y2="3.7211" layer="21"/>
<rectangle x1="22.9997" y1="3.6957" x2="23.3045" y2="3.7211" layer="21"/>
<rectangle x1="24.6507" y1="3.6957" x2="24.9301" y2="3.7211" layer="21"/>
<rectangle x1="26.4287" y1="3.6957" x2="26.6573" y2="3.7211" layer="21"/>
<rectangle x1="26.9367" y1="3.6957" x2="27.1907" y2="3.7211" layer="21"/>
<rectangle x1="28.0035" y1="3.6957" x2="28.2829" y2="3.7211" layer="21"/>
<rectangle x1="29.1465" y1="3.6957" x2="29.4259" y2="3.7211" layer="21"/>
<rectangle x1="1.9177" y1="3.7211" x2="4.3815" y2="3.7465" layer="21"/>
<rectangle x1="12.2047" y1="3.7211" x2="12.5095" y2="3.7465" layer="21"/>
<rectangle x1="14.3129" y1="3.7211" x2="14.6177" y2="3.7465" layer="21"/>
<rectangle x1="15.4813" y1="3.7211" x2="15.8115" y2="3.7465" layer="21"/>
<rectangle x1="16.2433" y1="3.7211" x2="16.5735" y2="3.7465" layer="21"/>
<rectangle x1="17.5641" y1="3.7211" x2="17.8943" y2="3.7465" layer="21"/>
<rectangle x1="18.4277" y1="3.7211" x2="18.7325" y2="3.7465" layer="21"/>
<rectangle x1="19.3929" y1="3.7211" x2="19.6723" y2="3.7465" layer="21"/>
<rectangle x1="20.2565" y1="3.7211" x2="20.5867" y2="3.7465" layer="21"/>
<rectangle x1="21.8313" y1="3.7211" x2="22.1361" y2="3.7465" layer="21"/>
<rectangle x1="22.9997" y1="3.7211" x2="23.3299" y2="3.7465" layer="21"/>
<rectangle x1="24.6253" y1="3.7211" x2="24.9555" y2="3.7465" layer="21"/>
<rectangle x1="26.4033" y1="3.7211" x2="26.6827" y2="3.7465" layer="21"/>
<rectangle x1="26.9113" y1="3.7211" x2="27.1907" y2="3.7465" layer="21"/>
<rectangle x1="27.9781" y1="3.7211" x2="28.3083" y2="3.7465" layer="21"/>
<rectangle x1="29.1465" y1="3.7211" x2="29.4259" y2="3.7465" layer="21"/>
<rectangle x1="1.8923" y1="3.7465" x2="4.4069" y2="3.7719" layer="21"/>
<rectangle x1="12.2047" y1="3.7465" x2="12.5095" y2="3.7719" layer="21"/>
<rectangle x1="14.3129" y1="3.7465" x2="14.6177" y2="3.7719" layer="21"/>
<rectangle x1="15.5067" y1="3.7465" x2="15.7861" y2="3.7719" layer="21"/>
<rectangle x1="16.2687" y1="3.7465" x2="16.5481" y2="3.7719" layer="21"/>
<rectangle x1="17.5895" y1="3.7465" x2="17.8689" y2="3.7719" layer="21"/>
<rectangle x1="18.4277" y1="3.7465" x2="18.7325" y2="3.7719" layer="21"/>
<rectangle x1="19.4183" y1="3.7465" x2="19.6977" y2="3.7719" layer="21"/>
<rectangle x1="20.2819" y1="3.7465" x2="20.5613" y2="3.7719" layer="21"/>
<rectangle x1="21.8313" y1="3.7465" x2="22.1361" y2="3.7719" layer="21"/>
<rectangle x1="23.0251" y1="3.7465" x2="23.3045" y2="3.7719" layer="21"/>
<rectangle x1="24.6507" y1="3.7465" x2="24.9301" y2="3.7719" layer="21"/>
<rectangle x1="26.4287" y1="3.7465" x2="26.6827" y2="3.7719" layer="21"/>
<rectangle x1="26.9367" y1="3.7465" x2="27.1653" y2="3.7719" layer="21"/>
<rectangle x1="28.0035" y1="3.7465" x2="28.2829" y2="3.7719" layer="21"/>
<rectangle x1="29.1719" y1="3.7465" x2="29.4259" y2="3.7719" layer="21"/>
<rectangle x1="1.9177" y1="3.7719" x2="4.4831" y2="3.7973" layer="21"/>
<rectangle x1="12.2047" y1="3.7719" x2="12.5095" y2="3.7973" layer="21"/>
<rectangle x1="14.3129" y1="3.7719" x2="14.6177" y2="3.7973" layer="21"/>
<rectangle x1="15.4813" y1="3.7719" x2="15.8115" y2="3.7973" layer="21"/>
<rectangle x1="16.2433" y1="3.7719" x2="16.5735" y2="3.7973" layer="21"/>
<rectangle x1="17.5641" y1="3.7719" x2="17.8943" y2="3.7973" layer="21"/>
<rectangle x1="18.4277" y1="3.7719" x2="18.7071" y2="3.7973" layer="21"/>
<rectangle x1="19.4183" y1="3.7719" x2="19.6977" y2="3.7973" layer="21"/>
<rectangle x1="20.2565" y1="3.7719" x2="20.5867" y2="3.7973" layer="21"/>
<rectangle x1="21.8313" y1="3.7719" x2="22.1361" y2="3.7973" layer="21"/>
<rectangle x1="22.9997" y1="3.7719" x2="23.3299" y2="3.7973" layer="21"/>
<rectangle x1="24.6253" y1="3.7719" x2="24.9555" y2="3.7973" layer="21"/>
<rectangle x1="26.4287" y1="3.7719" x2="26.6827" y2="3.7973" layer="21"/>
<rectangle x1="26.9113" y1="3.7719" x2="27.1907" y2="3.7973" layer="21"/>
<rectangle x1="27.9781" y1="3.7719" x2="28.3083" y2="3.7973" layer="21"/>
<rectangle x1="29.1465" y1="3.7719" x2="29.4259" y2="3.7973" layer="21"/>
<rectangle x1="1.8923" y1="3.7973" x2="4.5085" y2="3.8227" layer="21"/>
<rectangle x1="12.2047" y1="3.7973" x2="12.5095" y2="3.8227" layer="21"/>
<rectangle x1="14.3129" y1="3.7973" x2="14.6177" y2="3.8227" layer="21"/>
<rectangle x1="15.5067" y1="3.7973" x2="15.7861" y2="3.8227" layer="21"/>
<rectangle x1="16.2687" y1="3.7973" x2="16.5481" y2="3.8227" layer="21"/>
<rectangle x1="17.5895" y1="3.7973" x2="17.8689" y2="3.8227" layer="21"/>
<rectangle x1="18.4277" y1="3.7973" x2="18.7071" y2="3.8227" layer="21"/>
<rectangle x1="19.4183" y1="3.7973" x2="19.6977" y2="3.8227" layer="21"/>
<rectangle x1="20.2819" y1="3.7973" x2="20.5613" y2="3.8227" layer="21"/>
<rectangle x1="21.8313" y1="3.7973" x2="22.1361" y2="3.8227" layer="21"/>
<rectangle x1="23.0251" y1="3.7973" x2="23.3045" y2="3.8227" layer="21"/>
<rectangle x1="24.6507" y1="3.7973" x2="24.9301" y2="3.8227" layer="21"/>
<rectangle x1="26.4287" y1="3.7973" x2="26.6827" y2="3.8227" layer="21"/>
<rectangle x1="26.9113" y1="3.7973" x2="27.1653" y2="3.8227" layer="21"/>
<rectangle x1="28.0035" y1="3.7973" x2="28.2829" y2="3.8227" layer="21"/>
<rectangle x1="29.1719" y1="3.7973" x2="29.4513" y2="3.8227" layer="21"/>
<rectangle x1="1.9177" y1="3.8227" x2="4.5847" y2="3.8481" layer="21"/>
<rectangle x1="12.2047" y1="3.8227" x2="12.5095" y2="3.8481" layer="21"/>
<rectangle x1="13.5001" y1="3.8227" x2="13.7795" y2="3.8481" layer="21"/>
<rectangle x1="14.3129" y1="3.8227" x2="14.6177" y2="3.8481" layer="21"/>
<rectangle x1="15.5067" y1="3.8227" x2="15.8115" y2="3.8481" layer="21"/>
<rectangle x1="16.2433" y1="3.8227" x2="16.5735" y2="3.8481" layer="21"/>
<rectangle x1="17.5641" y1="3.8227" x2="17.8943" y2="3.8481" layer="21"/>
<rectangle x1="18.4277" y1="3.8227" x2="18.7071" y2="3.8481" layer="21"/>
<rectangle x1="19.4183" y1="3.8227" x2="19.7231" y2="3.8481" layer="21"/>
<rectangle x1="20.2565" y1="3.8227" x2="20.5867" y2="3.8481" layer="21"/>
<rectangle x1="21.8313" y1="3.8227" x2="22.1361" y2="3.8481" layer="21"/>
<rectangle x1="23.0251" y1="3.8227" x2="23.3299" y2="3.8481" layer="21"/>
<rectangle x1="24.6253" y1="3.8227" x2="24.9555" y2="3.8481" layer="21"/>
<rectangle x1="26.4287" y1="3.8227" x2="26.6827" y2="3.8481" layer="21"/>
<rectangle x1="26.9113" y1="3.8227" x2="27.1907" y2="3.8481" layer="21"/>
<rectangle x1="27.9781" y1="3.8227" x2="28.3083" y2="3.8481" layer="21"/>
<rectangle x1="29.1719" y1="3.8227" x2="29.4513" y2="3.8481" layer="21"/>
<rectangle x1="1.8923" y1="3.8481" x2="4.6101" y2="3.8735" layer="21"/>
<rectangle x1="12.2047" y1="3.8481" x2="12.5095" y2="3.8735" layer="21"/>
<rectangle x1="13.5001" y1="3.8481" x2="13.7795" y2="3.8735" layer="21"/>
<rectangle x1="14.3129" y1="3.8481" x2="14.6177" y2="3.8735" layer="21"/>
<rectangle x1="15.5067" y1="3.8481" x2="15.8115" y2="3.8735" layer="21"/>
<rectangle x1="16.2687" y1="3.8481" x2="16.5481" y2="3.8735" layer="21"/>
<rectangle x1="17.5895" y1="3.8481" x2="17.8689" y2="3.8735" layer="21"/>
<rectangle x1="18.4023" y1="3.8481" x2="18.6817" y2="3.8735" layer="21"/>
<rectangle x1="19.4183" y1="3.8481" x2="19.6977" y2="3.8735" layer="21"/>
<rectangle x1="20.2819" y1="3.8481" x2="20.5613" y2="3.8735" layer="21"/>
<rectangle x1="21.8313" y1="3.8481" x2="22.1361" y2="3.8735" layer="21"/>
<rectangle x1="23.0251" y1="3.8481" x2="23.3299" y2="3.8735" layer="21"/>
<rectangle x1="24.6507" y1="3.8481" x2="24.9301" y2="3.8735" layer="21"/>
<rectangle x1="26.4287" y1="3.8481" x2="26.7081" y2="3.8735" layer="21"/>
<rectangle x1="26.9113" y1="3.8481" x2="27.1653" y2="3.8735" layer="21"/>
<rectangle x1="28.0035" y1="3.8481" x2="28.2829" y2="3.8735" layer="21"/>
<rectangle x1="29.1719" y1="3.8481" x2="29.4513" y2="3.8735" layer="21"/>
<rectangle x1="1.9177" y1="3.8735" x2="4.6863" y2="3.8989" layer="21"/>
<rectangle x1="12.2047" y1="3.8735" x2="12.5095" y2="3.8989" layer="21"/>
<rectangle x1="13.5001" y1="3.8735" x2="13.7795" y2="3.8989" layer="21"/>
<rectangle x1="14.3129" y1="3.8735" x2="14.6177" y2="3.8989" layer="21"/>
<rectangle x1="15.5067" y1="3.8735" x2="15.8115" y2="3.8989" layer="21"/>
<rectangle x1="16.2433" y1="3.8735" x2="16.5735" y2="3.8989" layer="21"/>
<rectangle x1="17.5641" y1="3.8735" x2="17.8943" y2="3.8989" layer="21"/>
<rectangle x1="18.4023" y1="3.8735" x2="18.7071" y2="3.8989" layer="21"/>
<rectangle x1="19.4437" y1="3.8735" x2="19.7231" y2="3.8989" layer="21"/>
<rectangle x1="20.2565" y1="3.8735" x2="20.5867" y2="3.8989" layer="21"/>
<rectangle x1="21.8313" y1="3.8735" x2="22.1361" y2="3.8989" layer="21"/>
<rectangle x1="23.0251" y1="3.8735" x2="23.3299" y2="3.8989" layer="21"/>
<rectangle x1="24.6253" y1="3.8735" x2="24.9555" y2="3.8989" layer="21"/>
<rectangle x1="26.4541" y1="3.8735" x2="26.7081" y2="3.8989" layer="21"/>
<rectangle x1="26.9113" y1="3.8735" x2="27.1399" y2="3.8989" layer="21"/>
<rectangle x1="27.9781" y1="3.8735" x2="28.3083" y2="3.8989" layer="21"/>
<rectangle x1="29.1719" y1="3.8735" x2="29.4513" y2="3.8989" layer="21"/>
<rectangle x1="1.8923" y1="3.8989" x2="4.7117" y2="3.9243" layer="21"/>
<rectangle x1="12.2047" y1="3.8989" x2="12.5095" y2="3.9243" layer="21"/>
<rectangle x1="13.5001" y1="3.8989" x2="13.7795" y2="3.9243" layer="21"/>
<rectangle x1="14.3129" y1="3.8989" x2="14.6177" y2="3.9243" layer="21"/>
<rectangle x1="15.5067" y1="3.8989" x2="15.8115" y2="3.9243" layer="21"/>
<rectangle x1="16.2687" y1="3.8989" x2="16.5481" y2="3.9243" layer="21"/>
<rectangle x1="17.5895" y1="3.8989" x2="17.8689" y2="3.9243" layer="21"/>
<rectangle x1="18.4023" y1="3.8989" x2="18.6817" y2="3.9243" layer="21"/>
<rectangle x1="19.4437" y1="3.8989" x2="19.7231" y2="3.9243" layer="21"/>
<rectangle x1="20.2819" y1="3.8989" x2="20.5613" y2="3.9243" layer="21"/>
<rectangle x1="21.8313" y1="3.8989" x2="22.1361" y2="3.9243" layer="21"/>
<rectangle x1="23.0251" y1="3.8989" x2="23.3299" y2="3.9243" layer="21"/>
<rectangle x1="24.6507" y1="3.8989" x2="24.9301" y2="3.9243" layer="21"/>
<rectangle x1="26.4541" y1="3.8989" x2="26.7081" y2="3.9243" layer="21"/>
<rectangle x1="26.8859" y1="3.8989" x2="27.1399" y2="3.9243" layer="21"/>
<rectangle x1="28.0035" y1="3.8989" x2="28.2829" y2="3.9243" layer="21"/>
<rectangle x1="29.1719" y1="3.8989" x2="29.4513" y2="3.9243" layer="21"/>
<rectangle x1="1.9177" y1="3.9243" x2="4.7879" y2="3.9497" layer="21"/>
<rectangle x1="12.2047" y1="3.9243" x2="12.5095" y2="3.9497" layer="21"/>
<rectangle x1="13.5001" y1="3.9243" x2="13.7795" y2="3.9497" layer="21"/>
<rectangle x1="14.3129" y1="3.9243" x2="14.6177" y2="3.9497" layer="21"/>
<rectangle x1="15.5321" y1="3.9243" x2="15.8115" y2="3.9497" layer="21"/>
<rectangle x1="16.2433" y1="3.9243" x2="16.5735" y2="3.9497" layer="21"/>
<rectangle x1="17.5641" y1="3.9243" x2="17.8943" y2="3.9497" layer="21"/>
<rectangle x1="18.3769" y1="3.9243" x2="18.6817" y2="3.9497" layer="21"/>
<rectangle x1="19.4437" y1="3.9243" x2="19.7231" y2="3.9497" layer="21"/>
<rectangle x1="20.2565" y1="3.9243" x2="20.5867" y2="3.9497" layer="21"/>
<rectangle x1="21.8313" y1="3.9243" x2="22.1361" y2="3.9497" layer="21"/>
<rectangle x1="23.0505" y1="3.9243" x2="23.3299" y2="3.9497" layer="21"/>
<rectangle x1="24.6253" y1="3.9243" x2="24.9555" y2="3.9497" layer="21"/>
<rectangle x1="26.4541" y1="3.9243" x2="26.7335" y2="3.9497" layer="21"/>
<rectangle x1="26.8859" y1="3.9243" x2="27.1399" y2="3.9497" layer="21"/>
<rectangle x1="27.9781" y1="3.9243" x2="28.3083" y2="3.9497" layer="21"/>
<rectangle x1="29.1973" y1="3.9243" x2="29.4767" y2="3.9497" layer="21"/>
<rectangle x1="1.9939" y1="3.9497" x2="4.8133" y2="3.9751" layer="21"/>
<rectangle x1="12.2047" y1="3.9497" x2="12.5095" y2="3.9751" layer="21"/>
<rectangle x1="13.5001" y1="3.9497" x2="13.7795" y2="3.9751" layer="21"/>
<rectangle x1="14.3129" y1="3.9497" x2="14.6177" y2="3.9751" layer="21"/>
<rectangle x1="15.5067" y1="3.9497" x2="15.8115" y2="3.9751" layer="21"/>
<rectangle x1="16.2687" y1="3.9497" x2="16.5481" y2="3.9751" layer="21"/>
<rectangle x1="17.5895" y1="3.9497" x2="17.8689" y2="3.9751" layer="21"/>
<rectangle x1="18.4023" y1="3.9497" x2="18.6817" y2="3.9751" layer="21"/>
<rectangle x1="19.4691" y1="3.9497" x2="19.7485" y2="3.9751" layer="21"/>
<rectangle x1="20.2819" y1="3.9497" x2="20.5613" y2="3.9751" layer="21"/>
<rectangle x1="21.8313" y1="3.9497" x2="22.1361" y2="3.9751" layer="21"/>
<rectangle x1="23.0251" y1="3.9497" x2="23.3299" y2="3.9751" layer="21"/>
<rectangle x1="24.6507" y1="3.9497" x2="24.9301" y2="3.9751" layer="21"/>
<rectangle x1="26.4795" y1="3.9497" x2="26.7081" y2="3.9751" layer="21"/>
<rectangle x1="26.8859" y1="3.9497" x2="27.1399" y2="3.9751" layer="21"/>
<rectangle x1="28.0035" y1="3.9497" x2="28.2829" y2="3.9751" layer="21"/>
<rectangle x1="29.1719" y1="3.9497" x2="29.4513" y2="3.9751" layer="21"/>
<rectangle x1="-0.0127" y1="3.9751" x2="0.0127" y2="4.0005" layer="21"/>
<rectangle x1="0.0381" y1="3.9751" x2="0.0635" y2="4.0005" layer="21"/>
<rectangle x1="2.0701" y1="3.9751" x2="4.8895" y2="4.0005" layer="21"/>
<rectangle x1="12.2047" y1="3.9751" x2="12.5095" y2="4.0005" layer="21"/>
<rectangle x1="13.5001" y1="3.9751" x2="13.7795" y2="4.0005" layer="21"/>
<rectangle x1="14.3129" y1="3.9751" x2="14.6177" y2="4.0005" layer="21"/>
<rectangle x1="15.5321" y1="3.9751" x2="15.8115" y2="4.0005" layer="21"/>
<rectangle x1="16.2433" y1="3.9751" x2="16.5735" y2="4.0005" layer="21"/>
<rectangle x1="17.5641" y1="3.9751" x2="17.8943" y2="4.0005" layer="21"/>
<rectangle x1="18.3769" y1="3.9751" x2="18.6563" y2="4.0005" layer="21"/>
<rectangle x1="19.4437" y1="3.9751" x2="19.7485" y2="4.0005" layer="21"/>
<rectangle x1="20.2565" y1="3.9751" x2="20.5867" y2="4.0005" layer="21"/>
<rectangle x1="21.8313" y1="3.9751" x2="22.1361" y2="4.0005" layer="21"/>
<rectangle x1="23.0505" y1="3.9751" x2="23.3299" y2="4.0005" layer="21"/>
<rectangle x1="24.6253" y1="3.9751" x2="24.9555" y2="4.0005" layer="21"/>
<rectangle x1="26.4541" y1="3.9751" x2="26.7335" y2="4.0005" layer="21"/>
<rectangle x1="26.8605" y1="3.9751" x2="27.1399" y2="4.0005" layer="21"/>
<rectangle x1="27.9781" y1="3.9751" x2="28.3083" y2="4.0005" layer="21"/>
<rectangle x1="29.1973" y1="3.9751" x2="29.4767" y2="4.0005" layer="21"/>
<rectangle x1="0.0127" y1="4.0005" x2="0.0889" y2="4.0259" layer="21"/>
<rectangle x1="0.1143" y1="4.0005" x2="0.1397" y2="4.0259" layer="21"/>
<rectangle x1="2.1463" y1="4.0005" x2="2.1717" y2="4.0259" layer="21"/>
<rectangle x1="2.1971" y1="4.0005" x2="4.9149" y2="4.0259" layer="21"/>
<rectangle x1="12.2047" y1="4.0005" x2="12.5349" y2="4.0259" layer="21"/>
<rectangle x1="13.5001" y1="4.0005" x2="13.7795" y2="4.0259" layer="21"/>
<rectangle x1="14.3129" y1="4.0005" x2="14.6177" y2="4.0259" layer="21"/>
<rectangle x1="15.5067" y1="4.0005" x2="15.8115" y2="4.0259" layer="21"/>
<rectangle x1="16.2687" y1="4.0005" x2="16.5481" y2="4.0259" layer="21"/>
<rectangle x1="17.5895" y1="4.0005" x2="17.8689" y2="4.0259" layer="21"/>
<rectangle x1="18.3769" y1="4.0005" x2="18.6563" y2="4.0259" layer="21"/>
<rectangle x1="19.4691" y1="4.0005" x2="19.7485" y2="4.0259" layer="21"/>
<rectangle x1="20.2819" y1="4.0005" x2="20.5613" y2="4.0259" layer="21"/>
<rectangle x1="21.8313" y1="4.0005" x2="22.1361" y2="4.0259" layer="21"/>
<rectangle x1="23.0251" y1="4.0005" x2="23.3299" y2="4.0259" layer="21"/>
<rectangle x1="24.6507" y1="4.0005" x2="24.9301" y2="4.0259" layer="21"/>
<rectangle x1="26.4795" y1="4.0005" x2="26.7335" y2="4.0259" layer="21"/>
<rectangle x1="26.8859" y1="4.0005" x2="27.1145" y2="4.0259" layer="21"/>
<rectangle x1="28.0035" y1="4.0005" x2="28.2829" y2="4.0259" layer="21"/>
<rectangle x1="29.1719" y1="4.0005" x2="29.4513" y2="4.0259" layer="21"/>
<rectangle x1="-0.0127" y1="4.0259" x2="0.2667" y2="4.0513" layer="21"/>
<rectangle x1="2.2733" y1="4.0259" x2="4.9911" y2="4.0513" layer="21"/>
<rectangle x1="5.0165" y1="4.0259" x2="5.0419" y2="4.0513" layer="21"/>
<rectangle x1="12.2301" y1="4.0259" x2="12.5095" y2="4.0513" layer="21"/>
<rectangle x1="13.5001" y1="4.0259" x2="13.7795" y2="4.0513" layer="21"/>
<rectangle x1="14.3129" y1="4.0259" x2="14.6177" y2="4.0513" layer="21"/>
<rectangle x1="15.5321" y1="4.0259" x2="15.8115" y2="4.0513" layer="21"/>
<rectangle x1="16.2433" y1="4.0259" x2="16.5735" y2="4.0513" layer="21"/>
<rectangle x1="17.5641" y1="4.0259" x2="17.8943" y2="4.0513" layer="21"/>
<rectangle x1="18.3769" y1="4.0259" x2="18.6563" y2="4.0513" layer="21"/>
<rectangle x1="19.4691" y1="4.0259" x2="19.7739" y2="4.0513" layer="21"/>
<rectangle x1="20.2565" y1="4.0259" x2="20.5867" y2="4.0513" layer="21"/>
<rectangle x1="21.8313" y1="4.0259" x2="22.1361" y2="4.0513" layer="21"/>
<rectangle x1="23.0505" y1="4.0259" x2="23.3299" y2="4.0513" layer="21"/>
<rectangle x1="24.6253" y1="4.0259" x2="24.9555" y2="4.0513" layer="21"/>
<rectangle x1="26.4795" y1="4.0259" x2="26.7335" y2="4.0513" layer="21"/>
<rectangle x1="26.8605" y1="4.0259" x2="27.1399" y2="4.0513" layer="21"/>
<rectangle x1="27.9781" y1="4.0259" x2="28.3083" y2="4.0513" layer="21"/>
<rectangle x1="29.1973" y1="4.0259" x2="29.4767" y2="4.0513" layer="21"/>
<rectangle x1="0.0127" y1="4.0513" x2="0.3429" y2="4.0767" layer="21"/>
<rectangle x1="0.3683" y1="4.0513" x2="0.3937" y2="4.0767" layer="21"/>
<rectangle x1="2.3495" y1="4.0513" x2="2.3749" y2="4.0767" layer="21"/>
<rectangle x1="2.4003" y1="4.0513" x2="5.0673" y2="4.0767" layer="21"/>
<rectangle x1="12.2047" y1="4.0513" x2="12.5349" y2="4.0767" layer="21"/>
<rectangle x1="13.5001" y1="4.0513" x2="13.7795" y2="4.0767" layer="21"/>
<rectangle x1="14.3129" y1="4.0513" x2="14.6177" y2="4.0767" layer="21"/>
<rectangle x1="15.5067" y1="4.0513" x2="15.8115" y2="4.0767" layer="21"/>
<rectangle x1="16.2687" y1="4.0513" x2="16.5481" y2="4.0767" layer="21"/>
<rectangle x1="17.5895" y1="4.0513" x2="17.8689" y2="4.0767" layer="21"/>
<rectangle x1="18.3515" y1="4.0513" x2="18.6309" y2="4.0767" layer="21"/>
<rectangle x1="19.4691" y1="4.0513" x2="19.7485" y2="4.0767" layer="21"/>
<rectangle x1="20.2819" y1="4.0513" x2="20.5613" y2="4.0767" layer="21"/>
<rectangle x1="21.8313" y1="4.0513" x2="22.1361" y2="4.0767" layer="21"/>
<rectangle x1="23.0251" y1="4.0513" x2="23.3299" y2="4.0767" layer="21"/>
<rectangle x1="24.6507" y1="4.0513" x2="24.9301" y2="4.0767" layer="21"/>
<rectangle x1="26.4795" y1="4.0513" x2="26.7335" y2="4.0767" layer="21"/>
<rectangle x1="26.8859" y1="4.0513" x2="27.1145" y2="4.0767" layer="21"/>
<rectangle x1="28.0035" y1="4.0513" x2="28.2829" y2="4.0767" layer="21"/>
<rectangle x1="29.1719" y1="4.0513" x2="29.4513" y2="4.0767" layer="21"/>
<rectangle x1="-0.0127" y1="4.0767" x2="0.5207" y2="4.1021" layer="21"/>
<rectangle x1="2.4257" y1="4.0767" x2="2.4511" y2="4.1021" layer="21"/>
<rectangle x1="2.4765" y1="4.0767" x2="5.0927" y2="4.1021" layer="21"/>
<rectangle x1="12.2301" y1="4.0767" x2="12.5349" y2="4.1021" layer="21"/>
<rectangle x1="13.5001" y1="4.0767" x2="13.7795" y2="4.1021" layer="21"/>
<rectangle x1="14.3129" y1="4.0767" x2="14.6177" y2="4.1021" layer="21"/>
<rectangle x1="15.5321" y1="4.0767" x2="15.8115" y2="4.1021" layer="21"/>
<rectangle x1="16.2433" y1="4.0767" x2="16.5735" y2="4.1021" layer="21"/>
<rectangle x1="17.5641" y1="4.0767" x2="17.8689" y2="4.1021" layer="21"/>
<rectangle x1="18.3515" y1="4.0767" x2="18.6563" y2="4.1021" layer="21"/>
<rectangle x1="19.4945" y1="4.0767" x2="19.7739" y2="4.1021" layer="21"/>
<rectangle x1="20.2565" y1="4.0767" x2="20.5867" y2="4.1021" layer="21"/>
<rectangle x1="21.8313" y1="4.0767" x2="22.1361" y2="4.1021" layer="21"/>
<rectangle x1="23.0505" y1="4.0767" x2="23.3299" y2="4.1021" layer="21"/>
<rectangle x1="24.6253" y1="4.0767" x2="24.9555" y2="4.1021" layer="21"/>
<rectangle x1="26.4795" y1="4.0767" x2="26.7335" y2="4.1021" layer="21"/>
<rectangle x1="26.8605" y1="4.0767" x2="27.1145" y2="4.1021" layer="21"/>
<rectangle x1="27.9781" y1="4.0767" x2="28.3083" y2="4.1021" layer="21"/>
<rectangle x1="29.1973" y1="4.0767" x2="29.4513" y2="4.1021" layer="21"/>
<rectangle x1="0.0127" y1="4.1021" x2="0.5969" y2="4.1275" layer="21"/>
<rectangle x1="2.6035" y1="4.1021" x2="5.1689" y2="4.1275" layer="21"/>
<rectangle x1="12.2301" y1="4.1021" x2="12.5349" y2="4.1275" layer="21"/>
<rectangle x1="13.4747" y1="4.1021" x2="13.7795" y2="4.1275" layer="21"/>
<rectangle x1="14.3129" y1="4.1021" x2="14.6177" y2="4.1275" layer="21"/>
<rectangle x1="15.5067" y1="4.1021" x2="15.8115" y2="4.1275" layer="21"/>
<rectangle x1="16.2687" y1="4.1021" x2="16.5481" y2="4.1275" layer="21"/>
<rectangle x1="17.5641" y1="4.1021" x2="17.8689" y2="4.1275" layer="21"/>
<rectangle x1="18.3515" y1="4.1021" x2="18.6309" y2="4.1275" layer="21"/>
<rectangle x1="19.4945" y1="4.1021" x2="19.7485" y2="4.1275" layer="21"/>
<rectangle x1="20.2819" y1="4.1021" x2="20.5613" y2="4.1275" layer="21"/>
<rectangle x1="21.8313" y1="4.1021" x2="22.1361" y2="4.1275" layer="21"/>
<rectangle x1="23.0251" y1="4.1021" x2="23.3299" y2="4.1275" layer="21"/>
<rectangle x1="24.6507" y1="4.1021" x2="24.9301" y2="4.1275" layer="21"/>
<rectangle x1="26.4795" y1="4.1021" x2="26.7589" y2="4.1275" layer="21"/>
<rectangle x1="26.8605" y1="4.1021" x2="27.1145" y2="4.1275" layer="21"/>
<rectangle x1="28.0035" y1="4.1021" x2="28.2829" y2="4.1275" layer="21"/>
<rectangle x1="29.1719" y1="4.1021" x2="29.4513" y2="4.1275" layer="21"/>
<rectangle x1="-0.0127" y1="4.1275" x2="0.7239" y2="4.1529" layer="21"/>
<rectangle x1="0.7493" y1="4.1275" x2="0.7747" y2="4.1529" layer="21"/>
<rectangle x1="2.6289" y1="4.1275" x2="2.6543" y2="4.1529" layer="21"/>
<rectangle x1="2.6797" y1="4.1275" x2="5.1943" y2="4.1529" layer="21"/>
<rectangle x1="5.2197" y1="4.1275" x2="5.2451" y2="4.1529" layer="21"/>
<rectangle x1="12.2301" y1="4.1275" x2="12.5349" y2="4.1529" layer="21"/>
<rectangle x1="13.5001" y1="4.1275" x2="13.7795" y2="4.1529" layer="21"/>
<rectangle x1="14.3129" y1="4.1275" x2="14.6177" y2="4.1529" layer="21"/>
<rectangle x1="15.5067" y1="4.1275" x2="15.8115" y2="4.1529" layer="21"/>
<rectangle x1="16.2433" y1="4.1275" x2="16.5735" y2="4.1529" layer="21"/>
<rectangle x1="17.5641" y1="4.1275" x2="17.8689" y2="4.1529" layer="21"/>
<rectangle x1="18.3261" y1="4.1275" x2="18.6309" y2="4.1529" layer="21"/>
<rectangle x1="19.4945" y1="4.1275" x2="19.7739" y2="4.1529" layer="21"/>
<rectangle x1="20.2565" y1="4.1275" x2="20.5867" y2="4.1529" layer="21"/>
<rectangle x1="21.8313" y1="4.1275" x2="22.1361" y2="4.1529" layer="21"/>
<rectangle x1="23.0251" y1="4.1275" x2="23.3299" y2="4.1529" layer="21"/>
<rectangle x1="24.6253" y1="4.1275" x2="24.9555" y2="4.1529" layer="21"/>
<rectangle x1="26.5049" y1="4.1275" x2="26.7589" y2="4.1529" layer="21"/>
<rectangle x1="26.8605" y1="4.1275" x2="27.0891" y2="4.1529" layer="21"/>
<rectangle x1="27.9781" y1="4.1275" x2="28.3083" y2="4.1529" layer="21"/>
<rectangle x1="29.1719" y1="4.1275" x2="29.4513" y2="4.1529" layer="21"/>
<rectangle x1="0.0127" y1="4.1529" x2="0.8509" y2="4.1783" layer="21"/>
<rectangle x1="0.8763" y1="4.1529" x2="0.9017" y2="4.1783" layer="21"/>
<rectangle x1="2.7559" y1="4.1529" x2="2.7813" y2="4.1783" layer="21"/>
<rectangle x1="2.8067" y1="4.1529" x2="5.2705" y2="4.1783" layer="21"/>
<rectangle x1="12.2301" y1="4.1529" x2="12.5349" y2="4.1783" layer="21"/>
<rectangle x1="13.4747" y1="4.1529" x2="13.7541" y2="4.1783" layer="21"/>
<rectangle x1="14.3129" y1="4.1529" x2="14.6177" y2="4.1783" layer="21"/>
<rectangle x1="15.5067" y1="4.1529" x2="15.8115" y2="4.1783" layer="21"/>
<rectangle x1="16.2687" y1="4.1529" x2="16.5735" y2="4.1783" layer="21"/>
<rectangle x1="17.5641" y1="4.1529" x2="17.8689" y2="4.1783" layer="21"/>
<rectangle x1="18.3515" y1="4.1529" x2="18.6309" y2="4.1783" layer="21"/>
<rectangle x1="19.5199" y1="4.1529" x2="19.7739" y2="4.1783" layer="21"/>
<rectangle x1="20.2819" y1="4.1529" x2="20.5613" y2="4.1783" layer="21"/>
<rectangle x1="21.8313" y1="4.1529" x2="22.1361" y2="4.1783" layer="21"/>
<rectangle x1="23.0251" y1="4.1529" x2="23.3299" y2="4.1783" layer="21"/>
<rectangle x1="24.6507" y1="4.1529" x2="24.9301" y2="4.1783" layer="21"/>
<rectangle x1="26.5049" y1="4.1529" x2="26.7589" y2="4.1783" layer="21"/>
<rectangle x1="26.8351" y1="4.1529" x2="27.1145" y2="4.1783" layer="21"/>
<rectangle x1="28.0035" y1="4.1529" x2="28.2829" y2="4.1783" layer="21"/>
<rectangle x1="29.1719" y1="4.1529" x2="29.4513" y2="4.1783" layer="21"/>
<rectangle x1="-0.0127" y1="4.1783" x2="0.9779" y2="4.2037" layer="21"/>
<rectangle x1="1.0033" y1="4.1783" x2="1.0287" y2="4.2037" layer="21"/>
<rectangle x1="2.8321" y1="4.1783" x2="2.8575" y2="4.2037" layer="21"/>
<rectangle x1="2.8829" y1="4.1783" x2="5.3467" y2="4.2037" layer="21"/>
<rectangle x1="12.2301" y1="4.1783" x2="12.5603" y2="4.2037" layer="21"/>
<rectangle x1="13.4747" y1="4.1783" x2="13.7795" y2="4.2037" layer="21"/>
<rectangle x1="14.3129" y1="4.1783" x2="14.6177" y2="4.2037" layer="21"/>
<rectangle x1="15.5067" y1="4.1783" x2="15.8115" y2="4.2037" layer="21"/>
<rectangle x1="16.2687" y1="4.1783" x2="16.5735" y2="4.2037" layer="21"/>
<rectangle x1="17.5641" y1="4.1783" x2="17.8435" y2="4.2037" layer="21"/>
<rectangle x1="18.3261" y1="4.1783" x2="18.6309" y2="4.2037" layer="21"/>
<rectangle x1="19.4945" y1="4.1783" x2="19.7739" y2="4.2037" layer="21"/>
<rectangle x1="20.2565" y1="4.1783" x2="20.5867" y2="4.2037" layer="21"/>
<rectangle x1="21.8313" y1="4.1783" x2="22.1361" y2="4.2037" layer="21"/>
<rectangle x1="23.0251" y1="4.1783" x2="23.3299" y2="4.2037" layer="21"/>
<rectangle x1="24.6253" y1="4.1783" x2="24.9555" y2="4.2037" layer="21"/>
<rectangle x1="26.5049" y1="4.1783" x2="26.7843" y2="4.2037" layer="21"/>
<rectangle x1="26.8351" y1="4.1783" x2="27.0891" y2="4.2037" layer="21"/>
<rectangle x1="27.9781" y1="4.1783" x2="28.3083" y2="4.2037" layer="21"/>
<rectangle x1="29.1719" y1="4.1783" x2="29.4513" y2="4.2037" layer="21"/>
<rectangle x1="0.0127" y1="4.2037" x2="1.0541" y2="4.2291" layer="21"/>
<rectangle x1="1.0795" y1="4.2037" x2="1.1049" y2="4.2291" layer="21"/>
<rectangle x1="2.9591" y1="4.2037" x2="2.9845" y2="4.2291" layer="21"/>
<rectangle x1="3.0099" y1="4.2037" x2="5.3721" y2="4.2291" layer="21"/>
<rectangle x1="12.2555" y1="4.2037" x2="12.5349" y2="4.2291" layer="21"/>
<rectangle x1="13.4747" y1="4.2037" x2="13.7541" y2="4.2291" layer="21"/>
<rectangle x1="14.3129" y1="4.2037" x2="14.6177" y2="4.2291" layer="21"/>
<rectangle x1="15.5067" y1="4.2037" x2="15.7861" y2="4.2291" layer="21"/>
<rectangle x1="16.2687" y1="4.2037" x2="16.5735" y2="4.2291" layer="21"/>
<rectangle x1="17.5387" y1="4.2037" x2="17.8435" y2="4.2291" layer="21"/>
<rectangle x1="18.3261" y1="4.2037" x2="18.6309" y2="4.2291" layer="21"/>
<rectangle x1="19.5199" y1="4.2037" x2="19.7993" y2="4.2291" layer="21"/>
<rectangle x1="20.2819" y1="4.2037" x2="20.5613" y2="4.2291" layer="21"/>
<rectangle x1="21.8313" y1="4.2037" x2="22.1361" y2="4.2291" layer="21"/>
<rectangle x1="23.0251" y1="4.2037" x2="23.3045" y2="4.2291" layer="21"/>
<rectangle x1="24.6507" y1="4.2037" x2="24.9301" y2="4.2291" layer="21"/>
<rectangle x1="26.5303" y1="4.2037" x2="26.7589" y2="4.2291" layer="21"/>
<rectangle x1="26.8351" y1="4.2037" x2="27.0637" y2="4.2291" layer="21"/>
<rectangle x1="28.0035" y1="4.2037" x2="28.2829" y2="4.2291" layer="21"/>
<rectangle x1="29.1719" y1="4.2037" x2="29.4513" y2="4.2291" layer="21"/>
<rectangle x1="-0.0127" y1="4.2291" x2="1.2319" y2="4.2545" layer="21"/>
<rectangle x1="1.2573" y1="4.2291" x2="1.2827" y2="4.2545" layer="21"/>
<rectangle x1="3.0353" y1="4.2291" x2="3.0607" y2="4.2545" layer="21"/>
<rectangle x1="3.0861" y1="4.2291" x2="5.4483" y2="4.2545" layer="21"/>
<rectangle x1="12.2301" y1="4.2291" x2="12.5603" y2="4.2545" layer="21"/>
<rectangle x1="13.4493" y1="4.2291" x2="13.7795" y2="4.2545" layer="21"/>
<rectangle x1="14.3129" y1="4.2291" x2="14.6177" y2="4.2545" layer="21"/>
<rectangle x1="15.4813" y1="4.2291" x2="15.8115" y2="4.2545" layer="21"/>
<rectangle x1="16.2941" y1="4.2291" x2="16.5735" y2="4.2545" layer="21"/>
<rectangle x1="17.5387" y1="4.2291" x2="17.8435" y2="4.2545" layer="21"/>
<rectangle x1="18.3261" y1="4.2291" x2="18.6055" y2="4.2545" layer="21"/>
<rectangle x1="19.4945" y1="4.2291" x2="19.7993" y2="4.2545" layer="21"/>
<rectangle x1="20.2565" y1="4.2291" x2="20.5867" y2="4.2545" layer="21"/>
<rectangle x1="21.8313" y1="4.2291" x2="22.1361" y2="4.2545" layer="21"/>
<rectangle x1="22.9997" y1="4.2291" x2="23.3299" y2="4.2545" layer="21"/>
<rectangle x1="24.6253" y1="4.2291" x2="24.9555" y2="4.2545" layer="21"/>
<rectangle x1="26.5049" y1="4.2291" x2="26.7843" y2="4.2545" layer="21"/>
<rectangle x1="26.8097" y1="4.2291" x2="27.0891" y2="4.2545" layer="21"/>
<rectangle x1="27.9781" y1="4.2291" x2="28.3083" y2="4.2545" layer="21"/>
<rectangle x1="29.1465" y1="4.2291" x2="29.4259" y2="4.2545" layer="21"/>
<rectangle x1="0.0127" y1="4.2545" x2="1.3589" y2="4.2799" layer="21"/>
<rectangle x1="3.1623" y1="4.2545" x2="3.1877" y2="4.2799" layer="21"/>
<rectangle x1="3.2131" y1="4.2545" x2="5.4737" y2="4.2799" layer="21"/>
<rectangle x1="12.2555" y1="4.2545" x2="12.5349" y2="4.2799" layer="21"/>
<rectangle x1="13.4747" y1="4.2545" x2="13.7541" y2="4.2799" layer="21"/>
<rectangle x1="14.3129" y1="4.2545" x2="14.6177" y2="4.2799" layer="21"/>
<rectangle x1="15.5067" y1="4.2545" x2="15.7861" y2="4.2799" layer="21"/>
<rectangle x1="16.2941" y1="4.2545" x2="16.5989" y2="4.2799" layer="21"/>
<rectangle x1="17.5387" y1="4.2545" x2="17.8435" y2="4.2799" layer="21"/>
<rectangle x1="18.3007" y1="4.2545" x2="18.6055" y2="4.2799" layer="21"/>
<rectangle x1="19.5199" y1="4.2545" x2="19.7993" y2="4.2799" layer="21"/>
<rectangle x1="20.2819" y1="4.2545" x2="20.5613" y2="4.2799" layer="21"/>
<rectangle x1="21.8313" y1="4.2545" x2="22.1361" y2="4.2799" layer="21"/>
<rectangle x1="23.0251" y1="4.2545" x2="23.3045" y2="4.2799" layer="21"/>
<rectangle x1="24.6507" y1="4.2545" x2="24.9301" y2="4.2799" layer="21"/>
<rectangle x1="26.5303" y1="4.2545" x2="26.7589" y2="4.2799" layer="21"/>
<rectangle x1="26.8351" y1="4.2545" x2="27.0637" y2="4.2799" layer="21"/>
<rectangle x1="28.0035" y1="4.2545" x2="28.2829" y2="4.2799" layer="21"/>
<rectangle x1="29.1719" y1="4.2545" x2="29.4259" y2="4.2799" layer="21"/>
<rectangle x1="-0.0127" y1="4.2799" x2="1.4859" y2="4.3053" layer="21"/>
<rectangle x1="1.5113" y1="4.2799" x2="1.5367" y2="4.3053" layer="21"/>
<rectangle x1="3.2385" y1="4.2799" x2="3.2639" y2="4.3053" layer="21"/>
<rectangle x1="3.2893" y1="4.2799" x2="5.5499" y2="4.3053" layer="21"/>
<rectangle x1="12.2555" y1="4.2799" x2="12.5603" y2="4.3053" layer="21"/>
<rectangle x1="13.4493" y1="4.2799" x2="13.7541" y2="4.3053" layer="21"/>
<rectangle x1="14.3129" y1="4.2799" x2="14.6177" y2="4.3053" layer="21"/>
<rectangle x1="15.4813" y1="4.2799" x2="15.7861" y2="4.3053" layer="21"/>
<rectangle x1="16.2941" y1="4.2799" x2="16.5989" y2="4.3053" layer="21"/>
<rectangle x1="17.5133" y1="4.2799" x2="17.8435" y2="4.3053" layer="21"/>
<rectangle x1="18.3261" y1="4.2799" x2="18.6055" y2="4.3053" layer="21"/>
<rectangle x1="19.5199" y1="4.2799" x2="19.8247" y2="4.3053" layer="21"/>
<rectangle x1="20.2565" y1="4.2799" x2="20.5867" y2="4.3053" layer="21"/>
<rectangle x1="21.8313" y1="4.2799" x2="22.1361" y2="4.3053" layer="21"/>
<rectangle x1="22.9997" y1="4.2799" x2="23.3045" y2="4.3053" layer="21"/>
<rectangle x1="24.6253" y1="4.2799" x2="24.9555" y2="4.3053" layer="21"/>
<rectangle x1="26.5303" y1="4.2799" x2="26.7843" y2="4.3053" layer="21"/>
<rectangle x1="26.8097" y1="4.2799" x2="27.0891" y2="4.3053" layer="21"/>
<rectangle x1="27.9781" y1="4.2799" x2="28.3083" y2="4.3053" layer="21"/>
<rectangle x1="29.1465" y1="4.2799" x2="29.4259" y2="4.3053" layer="21"/>
<rectangle x1="0.0127" y1="4.3053" x2="1.5621" y2="4.3307" layer="21"/>
<rectangle x1="1.5875" y1="4.3053" x2="1.6129" y2="4.3307" layer="21"/>
<rectangle x1="3.3655" y1="4.3053" x2="3.3909" y2="4.3307" layer="21"/>
<rectangle x1="3.4163" y1="4.3053" x2="5.5753" y2="4.3307" layer="21"/>
<rectangle x1="12.2555" y1="4.3053" x2="12.5857" y2="4.3307" layer="21"/>
<rectangle x1="13.4493" y1="4.3053" x2="13.7541" y2="4.3307" layer="21"/>
<rectangle x1="14.3129" y1="4.3053" x2="14.6177" y2="4.3307" layer="21"/>
<rectangle x1="15.4813" y1="4.3053" x2="15.7861" y2="4.3307" layer="21"/>
<rectangle x1="16.3195" y1="4.3053" x2="16.5989" y2="4.3307" layer="21"/>
<rectangle x1="17.5387" y1="4.3053" x2="17.8181" y2="4.3307" layer="21"/>
<rectangle x1="18.3007" y1="4.3053" x2="18.5801" y2="4.3307" layer="21"/>
<rectangle x1="19.5199" y1="4.3053" x2="19.7993" y2="4.3307" layer="21"/>
<rectangle x1="20.2819" y1="4.3053" x2="20.5613" y2="4.3307" layer="21"/>
<rectangle x1="21.8313" y1="4.3053" x2="22.1361" y2="4.3307" layer="21"/>
<rectangle x1="22.9997" y1="4.3053" x2="23.3045" y2="4.3307" layer="21"/>
<rectangle x1="24.6507" y1="4.3053" x2="24.9301" y2="4.3307" layer="21"/>
<rectangle x1="26.5303" y1="4.3053" x2="26.7843" y2="4.3307" layer="21"/>
<rectangle x1="26.8351" y1="4.3053" x2="27.0637" y2="4.3307" layer="21"/>
<rectangle x1="28.0035" y1="4.3053" x2="28.2829" y2="4.3307" layer="21"/>
<rectangle x1="29.1211" y1="4.3053" x2="29.4259" y2="4.3307" layer="21"/>
<rectangle x1="-0.0127" y1="4.3307" x2="1.7399" y2="4.3561" layer="21"/>
<rectangle x1="1.7653" y1="4.3307" x2="1.7907" y2="4.3561" layer="21"/>
<rectangle x1="3.4417" y1="4.3307" x2="3.4671" y2="4.3561" layer="21"/>
<rectangle x1="3.4925" y1="4.3307" x2="5.6515" y2="4.3561" layer="21"/>
<rectangle x1="12.2809" y1="4.3307" x2="12.5857" y2="4.3561" layer="21"/>
<rectangle x1="13.4493" y1="4.3307" x2="13.7287" y2="4.3561" layer="21"/>
<rectangle x1="14.3129" y1="4.3307" x2="14.6177" y2="4.3561" layer="21"/>
<rectangle x1="15.4813" y1="4.3307" x2="15.7607" y2="4.3561" layer="21"/>
<rectangle x1="16.2941" y1="4.3307" x2="16.6243" y2="4.3561" layer="21"/>
<rectangle x1="17.5133" y1="4.3307" x2="17.8435" y2="4.3561" layer="21"/>
<rectangle x1="18.2753" y1="4.3307" x2="18.6055" y2="4.3561" layer="21"/>
<rectangle x1="19.5453" y1="4.3307" x2="19.8247" y2="4.3561" layer="21"/>
<rectangle x1="20.2565" y1="4.3307" x2="20.5867" y2="4.3561" layer="21"/>
<rectangle x1="21.8313" y1="4.3307" x2="22.1361" y2="4.3561" layer="21"/>
<rectangle x1="22.9997" y1="4.3307" x2="23.2791" y2="4.3561" layer="21"/>
<rectangle x1="24.6253" y1="4.3307" x2="24.9555" y2="4.3561" layer="21"/>
<rectangle x1="26.5557" y1="4.3307" x2="26.7843" y2="4.3561" layer="21"/>
<rectangle x1="26.8097" y1="4.3307" x2="27.0637" y2="4.3561" layer="21"/>
<rectangle x1="27.9781" y1="4.3307" x2="28.3083" y2="4.3561" layer="21"/>
<rectangle x1="29.1211" y1="4.3307" x2="29.4259" y2="4.3561" layer="21"/>
<rectangle x1="0.0127" y1="4.3561" x2="1.8161" y2="4.3815" layer="21"/>
<rectangle x1="1.8415" y1="4.3561" x2="1.8669" y2="4.3815" layer="21"/>
<rectangle x1="3.5687" y1="4.3561" x2="5.6769" y2="4.3815" layer="21"/>
<rectangle x1="12.2809" y1="4.3561" x2="12.5857" y2="4.3815" layer="21"/>
<rectangle x1="13.4239" y1="4.3561" x2="13.7287" y2="4.3815" layer="21"/>
<rectangle x1="14.3129" y1="4.3561" x2="14.6177" y2="4.3815" layer="21"/>
<rectangle x1="15.4559" y1="4.3561" x2="15.7607" y2="4.3815" layer="21"/>
<rectangle x1="16.3195" y1="4.3561" x2="16.6243" y2="4.3815" layer="21"/>
<rectangle x1="17.4879" y1="4.3561" x2="17.8181" y2="4.3815" layer="21"/>
<rectangle x1="18.3007" y1="4.3561" x2="18.5801" y2="4.3815" layer="21"/>
<rectangle x1="19.5453" y1="4.3561" x2="19.8247" y2="4.3815" layer="21"/>
<rectangle x1="20.2819" y1="4.3561" x2="20.5613" y2="4.3815" layer="21"/>
<rectangle x1="21.8313" y1="4.3561" x2="22.1361" y2="4.3815" layer="21"/>
<rectangle x1="22.9743" y1="4.3561" x2="23.2791" y2="4.3815" layer="21"/>
<rectangle x1="24.6507" y1="4.3561" x2="24.9301" y2="4.3815" layer="21"/>
<rectangle x1="26.5557" y1="4.3561" x2="27.0637" y2="4.3815" layer="21"/>
<rectangle x1="28.0035" y1="4.3561" x2="28.2829" y2="4.3815" layer="21"/>
<rectangle x1="29.1211" y1="4.3561" x2="29.4005" y2="4.3815" layer="21"/>
<rectangle x1="-0.0127" y1="4.3815" x2="1.9939" y2="4.4069" layer="21"/>
<rectangle x1="3.6449" y1="4.3815" x2="5.7531" y2="4.4069" layer="21"/>
<rectangle x1="12.2809" y1="4.3815" x2="12.6111" y2="4.4069" layer="21"/>
<rectangle x1="13.4239" y1="4.3815" x2="13.7287" y2="4.4069" layer="21"/>
<rectangle x1="14.3129" y1="4.3815" x2="14.6177" y2="4.4069" layer="21"/>
<rectangle x1="15.4305" y1="4.3815" x2="15.7607" y2="4.4069" layer="21"/>
<rectangle x1="16.3195" y1="4.3815" x2="16.6243" y2="4.4069" layer="21"/>
<rectangle x1="17.4879" y1="4.3815" x2="17.7927" y2="4.4069" layer="21"/>
<rectangle x1="18.2753" y1="4.3815" x2="18.5801" y2="4.4069" layer="21"/>
<rectangle x1="19.5453" y1="4.3815" x2="19.8247" y2="4.4069" layer="21"/>
<rectangle x1="20.2565" y1="4.3815" x2="20.5867" y2="4.4069" layer="21"/>
<rectangle x1="21.8313" y1="4.3815" x2="22.1361" y2="4.4069" layer="21"/>
<rectangle x1="22.9489" y1="4.3815" x2="23.2791" y2="4.4069" layer="21"/>
<rectangle x1="24.6253" y1="4.3815" x2="24.9555" y2="4.4069" layer="21"/>
<rectangle x1="26.5557" y1="4.3815" x2="27.0383" y2="4.4069" layer="21"/>
<rectangle x1="27.9781" y1="4.3815" x2="28.3083" y2="4.4069" layer="21"/>
<rectangle x1="29.0957" y1="4.3815" x2="29.4005" y2="4.4069" layer="21"/>
<rectangle x1="0.0127" y1="4.4069" x2="2.0701" y2="4.4323" layer="21"/>
<rectangle x1="2.0955" y1="4.4069" x2="2.1209" y2="4.4323" layer="21"/>
<rectangle x1="3.7719" y1="4.4069" x2="3.7973" y2="4.4323" layer="21"/>
<rectangle x1="3.8227" y1="4.4069" x2="5.7785" y2="4.4323" layer="21"/>
<rectangle x1="5.8039" y1="4.4069" x2="5.8293" y2="4.4323" layer="21"/>
<rectangle x1="12.3063" y1="4.4069" x2="12.6365" y2="4.4323" layer="21"/>
<rectangle x1="13.4239" y1="4.4069" x2="13.7033" y2="4.4323" layer="21"/>
<rectangle x1="14.3129" y1="4.4069" x2="14.6177" y2="4.4323" layer="21"/>
<rectangle x1="15.4305" y1="4.4069" x2="15.7353" y2="4.4323" layer="21"/>
<rectangle x1="16.3449" y1="4.4069" x2="16.6497" y2="4.4323" layer="21"/>
<rectangle x1="17.4879" y1="4.4069" x2="17.7927" y2="4.4323" layer="21"/>
<rectangle x1="18.2753" y1="4.4069" x2="18.5801" y2="4.4323" layer="21"/>
<rectangle x1="19.5707" y1="4.4069" x2="19.8501" y2="4.4323" layer="21"/>
<rectangle x1="20.2819" y1="4.4069" x2="20.5613" y2="4.4323" layer="21"/>
<rectangle x1="21.8313" y1="4.4069" x2="22.1361" y2="4.4323" layer="21"/>
<rectangle x1="22.9489" y1="4.4069" x2="23.2537" y2="4.4323" layer="21"/>
<rectangle x1="24.6507" y1="4.4069" x2="24.9301" y2="4.4323" layer="21"/>
<rectangle x1="26.5811" y1="4.4069" x2="27.0383" y2="4.4323" layer="21"/>
<rectangle x1="28.0035" y1="4.4069" x2="28.2829" y2="4.4323" layer="21"/>
<rectangle x1="29.0703" y1="4.4069" x2="29.4005" y2="4.4323" layer="21"/>
<rectangle x1="-0.0127" y1="4.4323" x2="2.2479" y2="4.4577" layer="21"/>
<rectangle x1="3.8481" y1="4.4323" x2="5.8547" y2="4.4577" layer="21"/>
<rectangle x1="12.3063" y1="4.4323" x2="12.6619" y2="4.4577" layer="21"/>
<rectangle x1="13.3985" y1="4.4323" x2="13.7033" y2="4.4577" layer="21"/>
<rectangle x1="14.3129" y1="4.4323" x2="14.6177" y2="4.4577" layer="21"/>
<rectangle x1="15.4305" y1="4.4323" x2="15.7607" y2="4.4577" layer="21"/>
<rectangle x1="16.3449" y1="4.4323" x2="16.6751" y2="4.4577" layer="21"/>
<rectangle x1="17.4625" y1="4.4323" x2="17.7927" y2="4.4577" layer="21"/>
<rectangle x1="18.2753" y1="4.4323" x2="18.5547" y2="4.4577" layer="21"/>
<rectangle x1="19.5453" y1="4.4323" x2="19.8501" y2="4.4577" layer="21"/>
<rectangle x1="20.2565" y1="4.4323" x2="20.5867" y2="4.4577" layer="21"/>
<rectangle x1="21.8313" y1="4.4323" x2="22.1361" y2="4.4577" layer="21"/>
<rectangle x1="22.9489" y1="4.4323" x2="23.2791" y2="4.4577" layer="21"/>
<rectangle x1="24.6253" y1="4.4323" x2="24.9555" y2="4.4577" layer="21"/>
<rectangle x1="26.5557" y1="4.4323" x2="27.0383" y2="4.4577" layer="21"/>
<rectangle x1="27.9781" y1="4.4323" x2="28.3083" y2="4.4577" layer="21"/>
<rectangle x1="29.0449" y1="4.4323" x2="29.3751" y2="4.4577" layer="21"/>
<rectangle x1="0.0127" y1="4.4577" x2="2.3241" y2="4.4831" layer="21"/>
<rectangle x1="2.3495" y1="4.4577" x2="2.3749" y2="4.4831" layer="21"/>
<rectangle x1="3.9751" y1="4.4577" x2="5.9309" y2="4.4831" layer="21"/>
<rectangle x1="12.3063" y1="4.4577" x2="12.6365" y2="4.4831" layer="21"/>
<rectangle x1="13.3731" y1="4.4577" x2="13.7033" y2="4.4831" layer="21"/>
<rectangle x1="14.3129" y1="4.4577" x2="14.6177" y2="4.4831" layer="21"/>
<rectangle x1="15.4051" y1="4.4577" x2="15.7353" y2="4.4831" layer="21"/>
<rectangle x1="16.3703" y1="4.4577" x2="16.7005" y2="4.4831" layer="21"/>
<rectangle x1="17.4371" y1="4.4577" x2="17.7673" y2="4.4831" layer="21"/>
<rectangle x1="18.2753" y1="4.4577" x2="18.5547" y2="4.4831" layer="21"/>
<rectangle x1="19.5707" y1="4.4577" x2="19.8501" y2="4.4831" layer="21"/>
<rectangle x1="20.2819" y1="4.4577" x2="20.5613" y2="4.4831" layer="21"/>
<rectangle x1="21.8313" y1="4.4577" x2="22.1361" y2="4.4831" layer="21"/>
<rectangle x1="22.9235" y1="4.4577" x2="23.2537" y2="4.4831" layer="21"/>
<rectangle x1="24.6507" y1="4.4577" x2="24.9301" y2="4.4831" layer="21"/>
<rectangle x1="26.5811" y1="4.4577" x2="27.0383" y2="4.4831" layer="21"/>
<rectangle x1="28.0035" y1="4.4577" x2="28.2829" y2="4.4831" layer="21"/>
<rectangle x1="29.0195" y1="4.4577" x2="29.3497" y2="4.4831" layer="21"/>
<rectangle x1="-0.0127" y1="4.4831" x2="2.4511" y2="4.5085" layer="21"/>
<rectangle x1="2.4765" y1="4.4831" x2="2.5019" y2="4.5085" layer="21"/>
<rectangle x1="4.0513" y1="4.4831" x2="4.0767" y2="4.5085" layer="21"/>
<rectangle x1="4.1021" y1="4.4831" x2="5.9563" y2="4.5085" layer="21"/>
<rectangle x1="12.3317" y1="4.4831" x2="12.7127" y2="4.5085" layer="21"/>
<rectangle x1="13.3477" y1="4.4831" x2="13.6779" y2="4.5085" layer="21"/>
<rectangle x1="14.3129" y1="4.4831" x2="14.6177" y2="4.5085" layer="21"/>
<rectangle x1="15.3797" y1="4.4831" x2="15.7099" y2="4.5085" layer="21"/>
<rectangle x1="16.3703" y1="4.4831" x2="16.7259" y2="4.5085" layer="21"/>
<rectangle x1="17.4117" y1="4.4831" x2="17.7673" y2="4.5085" layer="21"/>
<rectangle x1="18.2753" y1="4.4831" x2="18.5547" y2="4.5085" layer="21"/>
<rectangle x1="19.5707" y1="4.4831" x2="19.8501" y2="4.5085" layer="21"/>
<rectangle x1="20.2565" y1="4.4831" x2="20.5867" y2="4.5085" layer="21"/>
<rectangle x1="21.8313" y1="4.4831" x2="22.1361" y2="4.5085" layer="21"/>
<rectangle x1="22.8981" y1="4.4831" x2="23.2283" y2="4.5085" layer="21"/>
<rectangle x1="24.6253" y1="4.4831" x2="24.9555" y2="4.5085" layer="21"/>
<rectangle x1="26.5557" y1="4.4831" x2="27.0383" y2="4.5085" layer="21"/>
<rectangle x1="27.9781" y1="4.4831" x2="28.3083" y2="4.5085" layer="21"/>
<rectangle x1="28.9941" y1="4.4831" x2="29.3751" y2="4.5085" layer="21"/>
<rectangle x1="0.0127" y1="4.5085" x2="2.5781" y2="4.5339" layer="21"/>
<rectangle x1="2.6035" y1="4.5085" x2="2.6289" y2="4.5339" layer="21"/>
<rectangle x1="4.1783" y1="4.5085" x2="5.9817" y2="4.5339" layer="21"/>
<rectangle x1="6.0071" y1="4.5085" x2="6.0325" y2="4.5339" layer="21"/>
<rectangle x1="12.3571" y1="4.5085" x2="12.6873" y2="4.5339" layer="21"/>
<rectangle x1="13.3223" y1="4.5085" x2="13.6525" y2="4.5339" layer="21"/>
<rectangle x1="14.3129" y1="4.5085" x2="14.6177" y2="4.5339" layer="21"/>
<rectangle x1="15.3543" y1="4.5085" x2="15.6845" y2="4.5339" layer="21"/>
<rectangle x1="16.3957" y1="4.5085" x2="16.7513" y2="4.5339" layer="21"/>
<rectangle x1="17.3863" y1="4.5085" x2="17.7419" y2="4.5339" layer="21"/>
<rectangle x1="18.2499" y1="4.5085" x2="18.5293" y2="4.5339" layer="21"/>
<rectangle x1="19.5707" y1="4.5085" x2="19.8501" y2="4.5339" layer="21"/>
<rectangle x1="20.2819" y1="4.5085" x2="20.5613" y2="4.5339" layer="21"/>
<rectangle x1="21.8313" y1="4.5085" x2="22.1361" y2="4.5339" layer="21"/>
<rectangle x1="22.8727" y1="4.5085" x2="23.2029" y2="4.5339" layer="21"/>
<rectangle x1="24.6507" y1="4.5085" x2="24.9301" y2="4.5339" layer="21"/>
<rectangle x1="26.5811" y1="4.5085" x2="27.0129" y2="4.5339" layer="21"/>
<rectangle x1="28.0035" y1="4.5085" x2="28.2829" y2="4.5339" layer="21"/>
<rectangle x1="28.9687" y1="4.5085" x2="29.3497" y2="4.5339" layer="21"/>
<rectangle x1="-0.0127" y1="4.5339" x2="2.7051" y2="4.5593" layer="21"/>
<rectangle x1="2.7305" y1="4.5339" x2="2.7559" y2="4.5593" layer="21"/>
<rectangle x1="4.2545" y1="4.5339" x2="6.1087" y2="4.5593" layer="21"/>
<rectangle x1="12.3571" y1="4.5339" x2="12.7635" y2="4.5593" layer="21"/>
<rectangle x1="13.2461" y1="4.5339" x2="13.6525" y2="4.5593" layer="21"/>
<rectangle x1="14.3129" y1="4.5339" x2="14.6177" y2="4.5593" layer="21"/>
<rectangle x1="15.2273" y1="4.5339" x2="15.2527" y2="4.5593" layer="21"/>
<rectangle x1="15.2781" y1="4.5339" x2="15.6845" y2="4.5593" layer="21"/>
<rectangle x1="16.3957" y1="4.5339" x2="16.8275" y2="4.5593" layer="21"/>
<rectangle x1="17.3101" y1="4.5339" x2="17.7419" y2="4.5593" layer="21"/>
<rectangle x1="18.2499" y1="4.5339" x2="18.5547" y2="4.5593" layer="21"/>
<rectangle x1="19.5707" y1="4.5339" x2="19.8755" y2="4.5593" layer="21"/>
<rectangle x1="20.2565" y1="4.5339" x2="20.5867" y2="4.5593" layer="21"/>
<rectangle x1="21.8313" y1="4.5339" x2="22.1361" y2="4.5593" layer="21"/>
<rectangle x1="22.7457" y1="4.5339" x2="22.7711" y2="4.5593" layer="21"/>
<rectangle x1="22.7965" y1="4.5339" x2="23.2029" y2="4.5593" layer="21"/>
<rectangle x1="24.6253" y1="4.5339" x2="24.9555" y2="4.5593" layer="21"/>
<rectangle x1="26.5811" y1="4.5339" x2="27.0383" y2="4.5593" layer="21"/>
<rectangle x1="27.9781" y1="4.5339" x2="28.3083" y2="4.5593" layer="21"/>
<rectangle x1="28.8417" y1="4.5339" x2="28.8671" y2="4.5593" layer="21"/>
<rectangle x1="28.8925" y1="4.5339" x2="29.3243" y2="4.5593" layer="21"/>
<rectangle x1="0.0127" y1="4.5593" x2="2.8321" y2="4.5847" layer="21"/>
<rectangle x1="4.3815" y1="4.5593" x2="6.1341" y2="4.5847" layer="21"/>
<rectangle x1="12.3571" y1="4.5593" x2="12.7889" y2="4.5847" layer="21"/>
<rectangle x1="12.8143" y1="4.5593" x2="12.8397" y2="4.5847" layer="21"/>
<rectangle x1="13.2207" y1="4.5593" x2="13.6525" y2="4.5847" layer="21"/>
<rectangle x1="14.3129" y1="4.5593" x2="14.6177" y2="4.5847" layer="21"/>
<rectangle x1="15.2019" y1="4.5593" x2="15.6591" y2="4.5847" layer="21"/>
<rectangle x1="16.4211" y1="4.5593" x2="16.8529" y2="4.5847" layer="21"/>
<rectangle x1="17.2339" y1="4.5593" x2="17.2593" y2="4.5847" layer="21"/>
<rectangle x1="17.2847" y1="4.5593" x2="17.7165" y2="4.5847" layer="21"/>
<rectangle x1="18.2499" y1="4.5593" x2="18.5293" y2="4.5847" layer="21"/>
<rectangle x1="19.5707" y1="4.5593" x2="19.8755" y2="4.5847" layer="21"/>
<rectangle x1="20.2819" y1="4.5593" x2="20.5867" y2="4.5847" layer="21"/>
<rectangle x1="21.8313" y1="4.5593" x2="22.1361" y2="4.5847" layer="21"/>
<rectangle x1="22.7203" y1="4.5593" x2="23.1775" y2="4.5847" layer="21"/>
<rectangle x1="24.6507" y1="4.5593" x2="24.9301" y2="4.5847" layer="21"/>
<rectangle x1="26.5811" y1="4.5593" x2="27.0129" y2="4.5847" layer="21"/>
<rectangle x1="28.0035" y1="4.5593" x2="28.3083" y2="4.5847" layer="21"/>
<rectangle x1="28.7147" y1="4.5593" x2="28.7401" y2="4.5847" layer="21"/>
<rectangle x1="28.7655" y1="4.5593" x2="29.2989" y2="4.5847" layer="21"/>
<rectangle x1="-0.0127" y1="4.5847" x2="2.9591" y2="4.6101" layer="21"/>
<rectangle x1="2.9845" y1="4.5847" x2="3.0099" y2="4.6101" layer="21"/>
<rectangle x1="4.4577" y1="4.5847" x2="6.2103" y2="4.6101" layer="21"/>
<rectangle x1="12.3825" y1="4.5847" x2="12.9667" y2="4.6101" layer="21"/>
<rectangle x1="12.9921" y1="4.5847" x2="13.0175" y2="4.6101" layer="21"/>
<rectangle x1="13.0429" y1="4.5847" x2="13.6271" y2="4.6101" layer="21"/>
<rectangle x1="14.3129" y1="4.5847" x2="15.6591" y2="4.6101" layer="21"/>
<rectangle x1="16.4465" y1="4.5847" x2="17.0307" y2="4.6101" layer="21"/>
<rectangle x1="17.0561" y1="4.5847" x2="17.0815" y2="4.6101" layer="21"/>
<rectangle x1="17.1069" y1="4.5847" x2="17.6911" y2="4.6101" layer="21"/>
<rectangle x1="18.2245" y1="4.5847" x2="18.5293" y2="4.6101" layer="21"/>
<rectangle x1="19.5961" y1="4.5847" x2="19.8755" y2="4.6101" layer="21"/>
<rectangle x1="20.2565" y1="4.5847" x2="21.4249" y2="4.6101" layer="21"/>
<rectangle x1="21.8313" y1="4.5847" x2="23.1775" y2="4.6101" layer="21"/>
<rectangle x1="24.6253" y1="4.5847" x2="24.9555" y2="4.6101" layer="21"/>
<rectangle x1="26.6065" y1="4.5847" x2="27.0129" y2="4.6101" layer="21"/>
<rectangle x1="27.9781" y1="4.5847" x2="29.2735" y2="4.6101" layer="21"/>
<rectangle x1="0.0127" y1="4.6101" x2="3.0353" y2="4.6355" layer="21"/>
<rectangle x1="3.0607" y1="4.6101" x2="3.0861" y2="4.6355" layer="21"/>
<rectangle x1="4.5847" y1="4.6101" x2="6.2357" y2="4.6355" layer="21"/>
<rectangle x1="12.4079" y1="4.6101" x2="13.6017" y2="4.6355" layer="21"/>
<rectangle x1="14.3129" y1="4.6101" x2="15.6337" y2="4.6355" layer="21"/>
<rectangle x1="16.4719" y1="4.6101" x2="17.6657" y2="4.6355" layer="21"/>
<rectangle x1="18.2499" y1="4.6101" x2="18.5293" y2="4.6355" layer="21"/>
<rectangle x1="19.5961" y1="4.6101" x2="19.8755" y2="4.6355" layer="21"/>
<rectangle x1="20.2819" y1="4.6101" x2="21.4249" y2="4.6355" layer="21"/>
<rectangle x1="21.8313" y1="4.6101" x2="23.1521" y2="4.6355" layer="21"/>
<rectangle x1="24.6507" y1="4.6101" x2="24.9301" y2="4.6355" layer="21"/>
<rectangle x1="26.6065" y1="4.6101" x2="27.0129" y2="4.6355" layer="21"/>
<rectangle x1="28.0035" y1="4.6101" x2="29.2481" y2="4.6355" layer="21"/>
<rectangle x1="-0.0127" y1="4.6355" x2="3.2131" y2="4.6609" layer="21"/>
<rectangle x1="3.2385" y1="4.6355" x2="3.2639" y2="4.6609" layer="21"/>
<rectangle x1="4.6609" y1="4.6355" x2="6.3119" y2="4.6609" layer="21"/>
<rectangle x1="12.4333" y1="4.6355" x2="13.5763" y2="4.6609" layer="21"/>
<rectangle x1="14.3129" y1="4.6355" x2="15.6083" y2="4.6609" layer="21"/>
<rectangle x1="16.4973" y1="4.6355" x2="17.6403" y2="4.6609" layer="21"/>
<rectangle x1="18.2245" y1="4.6355" x2="18.5293" y2="4.6609" layer="21"/>
<rectangle x1="19.5961" y1="4.6355" x2="19.8755" y2="4.6609" layer="21"/>
<rectangle x1="20.2565" y1="4.6355" x2="21.4249" y2="4.6609" layer="21"/>
<rectangle x1="21.8313" y1="4.6355" x2="23.1267" y2="4.6609" layer="21"/>
<rectangle x1="24.6253" y1="4.6355" x2="24.9555" y2="4.6609" layer="21"/>
<rectangle x1="26.6065" y1="4.6355" x2="26.9875" y2="4.6609" layer="21"/>
<rectangle x1="27.9781" y1="4.6355" x2="29.2227" y2="4.6609" layer="21"/>
<rectangle x1="0.0127" y1="4.6609" x2="3.2893" y2="4.6863" layer="21"/>
<rectangle x1="3.3147" y1="4.6609" x2="3.3401" y2="4.6863" layer="21"/>
<rectangle x1="4.7879" y1="4.6609" x2="6.3373" y2="4.6863" layer="21"/>
<rectangle x1="12.4587" y1="4.6609" x2="13.5509" y2="4.6863" layer="21"/>
<rectangle x1="14.3129" y1="4.6609" x2="15.5829" y2="4.6863" layer="21"/>
<rectangle x1="16.5227" y1="4.6609" x2="17.6149" y2="4.6863" layer="21"/>
<rectangle x1="18.2245" y1="4.6609" x2="18.5293" y2="4.6863" layer="21"/>
<rectangle x1="19.6215" y1="4.6609" x2="19.9009" y2="4.6863" layer="21"/>
<rectangle x1="20.2819" y1="4.6609" x2="21.4249" y2="4.6863" layer="21"/>
<rectangle x1="21.8313" y1="4.6609" x2="23.1013" y2="4.6863" layer="21"/>
<rectangle x1="24.6507" y1="4.6609" x2="24.9301" y2="4.6863" layer="21"/>
<rectangle x1="26.6065" y1="4.6609" x2="26.9875" y2="4.6863" layer="21"/>
<rectangle x1="28.0035" y1="4.6609" x2="29.1973" y2="4.6863" layer="21"/>
<rectangle x1="-0.0127" y1="4.6863" x2="3.4671" y2="4.7117" layer="21"/>
<rectangle x1="4.8641" y1="4.6863" x2="6.4135" y2="4.7117" layer="21"/>
<rectangle x1="12.4841" y1="4.6863" x2="13.5255" y2="4.7117" layer="21"/>
<rectangle x1="14.3129" y1="4.6863" x2="15.5575" y2="4.7117" layer="21"/>
<rectangle x1="16.5481" y1="4.6863" x2="17.5895" y2="4.7117" layer="21"/>
<rectangle x1="18.2245" y1="4.6863" x2="18.5039" y2="4.7117" layer="21"/>
<rectangle x1="19.5961" y1="4.6863" x2="19.9009" y2="4.7117" layer="21"/>
<rectangle x1="20.2565" y1="4.6863" x2="21.4249" y2="4.7117" layer="21"/>
<rectangle x1="21.8313" y1="4.6863" x2="23.0759" y2="4.7117" layer="21"/>
<rectangle x1="24.6253" y1="4.6863" x2="24.9555" y2="4.7117" layer="21"/>
<rectangle x1="26.6065" y1="4.6863" x2="26.9875" y2="4.7117" layer="21"/>
<rectangle x1="27.9781" y1="4.6863" x2="29.1719" y2="4.7117" layer="21"/>
<rectangle x1="0.0127" y1="4.7117" x2="3.5433" y2="4.7371" layer="21"/>
<rectangle x1="3.5687" y1="4.7117" x2="3.5941" y2="4.7371" layer="21"/>
<rectangle x1="4.9911" y1="4.7117" x2="6.4389" y2="4.7371" layer="21"/>
<rectangle x1="12.5349" y1="4.7117" x2="13.5001" y2="4.7371" layer="21"/>
<rectangle x1="14.3129" y1="4.7117" x2="15.4813" y2="4.7371" layer="21"/>
<rectangle x1="16.5735" y1="4.7117" x2="17.5641" y2="4.7371" layer="21"/>
<rectangle x1="18.1991" y1="4.7117" x2="18.4785" y2="4.7371" layer="21"/>
<rectangle x1="19.6215" y1="4.7117" x2="19.9009" y2="4.7371" layer="21"/>
<rectangle x1="20.2819" y1="4.7117" x2="21.4249" y2="4.7371" layer="21"/>
<rectangle x1="21.8313" y1="4.7117" x2="22.9997" y2="4.7371" layer="21"/>
<rectangle x1="24.6507" y1="4.7117" x2="24.9301" y2="4.7371" layer="21"/>
<rectangle x1="26.6319" y1="4.7117" x2="26.9621" y2="4.7371" layer="21"/>
<rectangle x1="28.0035" y1="4.7117" x2="29.1465" y2="4.7371" layer="21"/>
<rectangle x1="-0.0127" y1="4.7371" x2="3.7211" y2="4.7625" layer="21"/>
<rectangle x1="3.7465" y1="4.7371" x2="3.7719" y2="4.7625" layer="21"/>
<rectangle x1="5.0673" y1="4.7371" x2="6.5151" y2="4.7625" layer="21"/>
<rectangle x1="12.5857" y1="4.7371" x2="13.4747" y2="4.7625" layer="21"/>
<rectangle x1="14.3129" y1="4.7371" x2="15.4559" y2="4.7625" layer="21"/>
<rectangle x1="16.5989" y1="4.7371" x2="17.5387" y2="4.7625" layer="21"/>
<rectangle x1="18.1991" y1="4.7371" x2="18.5039" y2="4.7625" layer="21"/>
<rectangle x1="19.6215" y1="4.7371" x2="19.9263" y2="4.7625" layer="21"/>
<rectangle x1="20.2565" y1="4.7371" x2="21.4249" y2="4.7625" layer="21"/>
<rectangle x1="21.8313" y1="4.7371" x2="22.9743" y2="4.7625" layer="21"/>
<rectangle x1="24.6253" y1="4.7371" x2="24.9555" y2="4.7625" layer="21"/>
<rectangle x1="26.6065" y1="4.7371" x2="26.9875" y2="4.7625" layer="21"/>
<rectangle x1="27.9781" y1="4.7371" x2="29.0703" y2="4.7625" layer="21"/>
<rectangle x1="0.0127" y1="4.7625" x2="3.7973" y2="4.7879" layer="21"/>
<rectangle x1="3.8227" y1="4.7625" x2="3.8481" y2="4.7879" layer="21"/>
<rectangle x1="5.1435" y1="4.7625" x2="5.1689" y2="4.7879" layer="21"/>
<rectangle x1="5.1943" y1="4.7625" x2="6.5405" y2="4.7879" layer="21"/>
<rectangle x1="12.6111" y1="4.7625" x2="13.3985" y2="4.7879" layer="21"/>
<rectangle x1="14.3129" y1="4.7625" x2="15.3289" y2="4.7879" layer="21"/>
<rectangle x1="15.3543" y1="4.7625" x2="15.3797" y2="4.7879" layer="21"/>
<rectangle x1="16.6751" y1="4.7625" x2="17.4625" y2="4.7879" layer="21"/>
<rectangle x1="18.1991" y1="4.7625" x2="18.4785" y2="4.7879" layer="21"/>
<rectangle x1="19.6215" y1="4.7625" x2="19.9009" y2="4.7879" layer="21"/>
<rectangle x1="20.2819" y1="4.7625" x2="21.4249" y2="4.7879" layer="21"/>
<rectangle x1="21.8313" y1="4.7625" x2="22.8473" y2="4.7879" layer="21"/>
<rectangle x1="22.8727" y1="4.7625" x2="22.8981" y2="4.7879" layer="21"/>
<rectangle x1="24.6507" y1="4.7625" x2="24.9301" y2="4.7879" layer="21"/>
<rectangle x1="26.6319" y1="4.7625" x2="26.9621" y2="4.7879" layer="21"/>
<rectangle x1="28.0035" y1="4.7625" x2="28.9941" y2="4.7879" layer="21"/>
<rectangle x1="-0.0127" y1="4.7879" x2="3.9243" y2="4.8133" layer="21"/>
<rectangle x1="3.9497" y1="4.7879" x2="3.9751" y2="4.8133" layer="21"/>
<rectangle x1="5.2197" y1="4.7879" x2="5.2451" y2="4.8133" layer="21"/>
<rectangle x1="5.2705" y1="4.7879" x2="6.6167" y2="4.8133" layer="21"/>
<rectangle x1="12.6873" y1="4.7879" x2="13.3223" y2="4.8133" layer="21"/>
<rectangle x1="14.3129" y1="4.7879" x2="15.2527" y2="4.8133" layer="21"/>
<rectangle x1="15.2781" y1="4.7879" x2="15.3035" y2="4.8133" layer="21"/>
<rectangle x1="16.7005" y1="4.7879" x2="16.7259" y2="4.8133" layer="21"/>
<rectangle x1="16.7513" y1="4.7879" x2="17.3863" y2="4.8133" layer="21"/>
<rectangle x1="18.1737" y1="4.7879" x2="18.4785" y2="4.8133" layer="21"/>
<rectangle x1="19.6469" y1="4.7879" x2="19.9263" y2="4.8133" layer="21"/>
<rectangle x1="20.2565" y1="4.7879" x2="21.4249" y2="4.8133" layer="21"/>
<rectangle x1="21.8313" y1="4.7879" x2="22.7711" y2="4.8133" layer="21"/>
<rectangle x1="22.7965" y1="4.7879" x2="22.8219" y2="4.8133" layer="21"/>
<rectangle x1="24.6253" y1="4.7879" x2="24.9555" y2="4.8133" layer="21"/>
<rectangle x1="26.6319" y1="4.7879" x2="26.9621" y2="4.8133" layer="21"/>
<rectangle x1="27.9781" y1="4.7879" x2="28.8671" y2="4.8133" layer="21"/>
<rectangle x1="28.8925" y1="4.7879" x2="28.9179" y2="4.8133" layer="21"/>
<rectangle x1="0.0127" y1="4.8133" x2="4.0513" y2="4.8387" layer="21"/>
<rectangle x1="4.0767" y1="4.8133" x2="4.1021" y2="4.8387" layer="21"/>
<rectangle x1="5.3975" y1="4.8133" x2="6.6421" y2="4.8387" layer="21"/>
<rectangle x1="12.8143" y1="4.8133" x2="12.8397" y2="4.8387" layer="21"/>
<rectangle x1="12.8651" y1="4.8133" x2="13.1445" y2="4.8387" layer="21"/>
<rectangle x1="13.1699" y1="4.8133" x2="13.1953" y2="4.8387" layer="21"/>
<rectangle x1="13.2207" y1="4.8133" x2="13.2461" y2="4.8387" layer="21"/>
<rectangle x1="16.8783" y1="4.8133" x2="16.9037" y2="4.8387" layer="21"/>
<rectangle x1="16.9291" y1="4.8133" x2="17.2085" y2="4.8387" layer="21"/>
<rectangle x1="17.2339" y1="4.8133" x2="17.2593" y2="4.8387" layer="21"/>
<rectangle x1="17.2847" y1="4.8133" x2="17.3101" y2="4.8387" layer="21"/>
<rectangle x1="-0.0127" y1="4.8387" x2="4.2291" y2="4.8641" layer="21"/>
<rectangle x1="5.4229" y1="4.8387" x2="5.4483" y2="4.8641" layer="21"/>
<rectangle x1="5.4737" y1="4.8387" x2="6.7183" y2="4.8641" layer="21"/>
<rectangle x1="0.0127" y1="4.8641" x2="4.3053" y2="4.8895" layer="21"/>
<rectangle x1="5.6007" y1="4.8641" x2="6.7437" y2="4.8895" layer="21"/>
<rectangle x1="-0.0127" y1="4.8895" x2="4.4323" y2="4.9149" layer="21"/>
<rectangle x1="4.4577" y1="4.8895" x2="4.4831" y2="4.9149" layer="21"/>
<rectangle x1="5.6769" y1="4.8895" x2="6.8199" y2="4.9149" layer="21"/>
<rectangle x1="0.0127" y1="4.9149" x2="4.5593" y2="4.9403" layer="21"/>
<rectangle x1="5.7531" y1="4.9149" x2="5.7785" y2="4.9403" layer="21"/>
<rectangle x1="5.8039" y1="4.9149" x2="6.8961" y2="4.9403" layer="21"/>
<rectangle x1="-0.0127" y1="4.9403" x2="4.6863" y2="4.9657" layer="21"/>
<rectangle x1="4.7117" y1="4.9403" x2="4.7371" y2="4.9657" layer="21"/>
<rectangle x1="5.8293" y1="4.9403" x2="5.8547" y2="4.9657" layer="21"/>
<rectangle x1="5.8801" y1="4.9403" x2="6.9215" y2="4.9657" layer="21"/>
<rectangle x1="0.0127" y1="4.9657" x2="4.7625" y2="4.9911" layer="21"/>
<rectangle x1="4.7879" y1="4.9657" x2="4.8133" y2="4.9911" layer="21"/>
<rectangle x1="5.9563" y1="4.9657" x2="5.9817" y2="4.9911" layer="21"/>
<rectangle x1="6.0071" y1="4.9657" x2="6.9977" y2="4.9911" layer="21"/>
<rectangle x1="-0.0127" y1="4.9911" x2="4.9403" y2="5.0165" layer="21"/>
<rectangle x1="6.0325" y1="4.9911" x2="6.0579" y2="5.0165" layer="21"/>
<rectangle x1="6.0833" y1="4.9911" x2="7.0739" y2="5.0165" layer="21"/>
<rectangle x1="0.0127" y1="5.0165" x2="5.0165" y2="5.0419" layer="21"/>
<rectangle x1="5.0419" y1="5.0165" x2="5.0673" y2="5.0419" layer="21"/>
<rectangle x1="6.1595" y1="5.0165" x2="6.1849" y2="5.0419" layer="21"/>
<rectangle x1="6.2103" y1="5.0165" x2="7.0993" y2="5.0419" layer="21"/>
<rectangle x1="-0.0127" y1="5.0419" x2="5.1943" y2="5.0673" layer="21"/>
<rectangle x1="5.2197" y1="5.0419" x2="5.2451" y2="5.0673" layer="21"/>
<rectangle x1="6.2357" y1="5.0419" x2="6.2611" y2="5.0673" layer="21"/>
<rectangle x1="6.2865" y1="5.0419" x2="7.1755" y2="5.0673" layer="21"/>
<rectangle x1="0.0127" y1="5.0673" x2="5.2705" y2="5.0927" layer="21"/>
<rectangle x1="5.2959" y1="5.0673" x2="5.3213" y2="5.0927" layer="21"/>
<rectangle x1="6.3627" y1="5.0673" x2="6.3881" y2="5.0927" layer="21"/>
<rectangle x1="6.4135" y1="5.0673" x2="7.2009" y2="5.0927" layer="21"/>
<rectangle x1="-0.0127" y1="5.0927" x2="5.3975" y2="5.1181" layer="21"/>
<rectangle x1="5.4229" y1="5.0927" x2="5.4483" y2="5.1181" layer="21"/>
<rectangle x1="6.4389" y1="5.0927" x2="6.4643" y2="5.1181" layer="21"/>
<rectangle x1="6.4897" y1="5.0927" x2="7.2771" y2="5.1181" layer="21"/>
<rectangle x1="0.0127" y1="5.1181" x2="5.5245" y2="5.1435" layer="21"/>
<rectangle x1="5.5499" y1="5.1181" x2="5.5753" y2="5.1435" layer="21"/>
<rectangle x1="6.5659" y1="5.1181" x2="6.5913" y2="5.1435" layer="21"/>
<rectangle x1="6.6167" y1="5.1181" x2="7.3025" y2="5.1435" layer="21"/>
<rectangle x1="-0.0127" y1="5.1435" x2="5.7023" y2="5.1689" layer="21"/>
<rectangle x1="6.6421" y1="5.1435" x2="7.3025" y2="5.1689" layer="21"/>
<rectangle x1="0.0127" y1="5.1689" x2="5.7785" y2="5.1943" layer="21"/>
<rectangle x1="6.7691" y1="5.1689" x2="6.7945" y2="5.1943" layer="21"/>
<rectangle x1="6.8199" y1="5.1689" x2="7.3025" y2="5.1943" layer="21"/>
<rectangle x1="-0.0127" y1="5.1943" x2="5.9055" y2="5.2197" layer="21"/>
<rectangle x1="5.9309" y1="5.1943" x2="5.9563" y2="5.2197" layer="21"/>
<rectangle x1="6.8453" y1="5.1943" x2="6.8707" y2="5.2197" layer="21"/>
<rectangle x1="6.8961" y1="5.1943" x2="7.3025" y2="5.2197" layer="21"/>
<rectangle x1="0.0127" y1="5.2197" x2="6.0325" y2="5.2451" layer="21"/>
<rectangle x1="6.9723" y1="5.2197" x2="7.3025" y2="5.2451" layer="21"/>
<rectangle x1="-0.0127" y1="5.2451" x2="6.1595" y2="5.2705" layer="21"/>
<rectangle x1="6.1849" y1="5.2451" x2="6.2103" y2="5.2705" layer="21"/>
<rectangle x1="7.0485" y1="5.2451" x2="7.0739" y2="5.2705" layer="21"/>
<rectangle x1="7.0993" y1="5.2451" x2="7.3025" y2="5.2705" layer="21"/>
<rectangle x1="0.0127" y1="5.2705" x2="6.2357" y2="5.2959" layer="21"/>
<rectangle x1="6.2611" y1="5.2705" x2="6.2865" y2="5.2959" layer="21"/>
<rectangle x1="7.1755" y1="5.2705" x2="7.3025" y2="5.2959" layer="21"/>
<rectangle x1="-0.0127" y1="5.2959" x2="6.4135" y2="5.3213" layer="21"/>
<rectangle x1="7.2517" y1="5.2959" x2="7.2771" y2="5.3213" layer="21"/>
<rectangle x1="0.0127" y1="5.3213" x2="6.4897" y2="5.3467" layer="21"/>
<rectangle x1="6.5151" y1="5.3213" x2="6.5405" y2="5.3467" layer="21"/>
<rectangle x1="-0.0127" y1="5.3467" x2="6.6675" y2="5.3721" layer="21"/>
<rectangle x1="6.6929" y1="5.3467" x2="6.7183" y2="5.3721" layer="21"/>
<rectangle x1="0.0127" y1="5.3721" x2="6.7437" y2="5.3975" layer="21"/>
<rectangle x1="6.7691" y1="5.3721" x2="6.7945" y2="5.3975" layer="21"/>
<rectangle x1="-0.0127" y1="5.3975" x2="6.8707" y2="5.4229" layer="21"/>
<rectangle x1="6.8961" y1="5.3975" x2="6.9215" y2="5.4229" layer="21"/>
<rectangle x1="0.0127" y1="5.4229" x2="6.9977" y2="5.4483" layer="21"/>
<rectangle x1="7.0231" y1="5.4229" x2="7.0485" y2="5.4483" layer="21"/>
<rectangle x1="-0.0127" y1="5.4483" x2="7.1755" y2="5.4737" layer="21"/>
<rectangle x1="0.0127" y1="5.4737" x2="7.2517" y2="5.4991" layer="21"/>
<rectangle x1="-0.0127" y1="5.4991" x2="7.3025" y2="5.5245" layer="21"/>
<rectangle x1="0.0127" y1="5.5245" x2="7.3025" y2="5.5499" layer="21"/>
<rectangle x1="-0.0127" y1="5.5499" x2="7.3025" y2="5.5753" layer="21"/>
<rectangle x1="0.0127" y1="5.5753" x2="7.3025" y2="5.6007" layer="21"/>
<rectangle x1="-0.0127" y1="5.6007" x2="7.3025" y2="5.6261" layer="21"/>
<rectangle x1="0.0127" y1="5.6261" x2="7.3025" y2="5.6515" layer="21"/>
<rectangle x1="-0.0127" y1="5.6515" x2="7.3025" y2="5.6769" layer="21"/>
<rectangle x1="0.0127" y1="5.6769" x2="7.3025" y2="5.7023" layer="21"/>
<rectangle x1="-0.0127" y1="5.7023" x2="7.3025" y2="5.7277" layer="21"/>
<rectangle x1="0.0127" y1="5.7277" x2="2.1209" y2="5.7531" layer="21"/>
<rectangle x1="2.1463" y1="5.7277" x2="2.1717" y2="5.7531" layer="21"/>
<rectangle x1="2.1971" y1="5.7277" x2="2.2225" y2="5.7531" layer="21"/>
<rectangle x1="2.2479" y1="5.7277" x2="2.2733" y2="5.7531" layer="21"/>
<rectangle x1="2.2987" y1="5.7277" x2="2.3241" y2="5.7531" layer="21"/>
<rectangle x1="2.3495" y1="5.7277" x2="2.3749" y2="5.7531" layer="21"/>
<rectangle x1="2.4003" y1="5.7277" x2="4.8641" y2="5.7531" layer="21"/>
<rectangle x1="4.8895" y1="5.7277" x2="4.9149" y2="5.7531" layer="21"/>
<rectangle x1="4.9403" y1="5.7277" x2="4.9657" y2="5.7531" layer="21"/>
<rectangle x1="4.9911" y1="5.7277" x2="5.0165" y2="5.7531" layer="21"/>
<rectangle x1="5.0419" y1="5.7277" x2="5.0673" y2="5.7531" layer="21"/>
<rectangle x1="5.0927" y1="5.7277" x2="5.1181" y2="5.7531" layer="21"/>
<rectangle x1="5.1435" y1="5.7277" x2="5.1689" y2="5.7531" layer="21"/>
<rectangle x1="5.1943" y1="5.7277" x2="7.3025" y2="5.7531" layer="21"/>
<rectangle x1="21.5011" y1="5.7277" x2="21.5265" y2="5.7531" layer="21"/>
<rectangle x1="21.5519" y1="5.7277" x2="21.5773" y2="5.7531" layer="21"/>
<rectangle x1="21.6027" y1="5.7277" x2="21.6281" y2="5.7531" layer="21"/>
<rectangle x1="21.6535" y1="5.7277" x2="21.6789" y2="5.7531" layer="21"/>
<rectangle x1="21.7043" y1="5.7277" x2="21.7297" y2="5.7531" layer="21"/>
<rectangle x1="21.7551" y1="5.7277" x2="21.7805" y2="5.7531" layer="21"/>
<rectangle x1="21.8059" y1="5.7277" x2="21.8313" y2="5.7531" layer="21"/>
<rectangle x1="-0.0127" y1="5.7531" x2="1.9431" y2="5.7785" layer="21"/>
<rectangle x1="1.9685" y1="5.7531" x2="1.9939" y2="5.7785" layer="21"/>
<rectangle x1="2.0193" y1="5.7531" x2="2.0447" y2="5.7785" layer="21"/>
<rectangle x1="2.5273" y1="5.7531" x2="2.5527" y2="5.7785" layer="21"/>
<rectangle x1="2.5781" y1="5.7531" x2="4.6863" y2="5.7785" layer="21"/>
<rectangle x1="4.7117" y1="5.7531" x2="4.7371" y2="5.7785" layer="21"/>
<rectangle x1="4.7625" y1="5.7531" x2="4.7879" y2="5.7785" layer="21"/>
<rectangle x1="5.2705" y1="5.7531" x2="5.2959" y2="5.7785" layer="21"/>
<rectangle x1="5.3213" y1="5.7531" x2="7.3025" y2="5.7785" layer="21"/>
<rectangle x1="21.2217" y1="5.7531" x2="21.2471" y2="5.7785" layer="21"/>
<rectangle x1="21.2725" y1="5.7531" x2="22.0091" y2="5.7785" layer="21"/>
<rectangle x1="22.0345" y1="5.7531" x2="22.0599" y2="5.7785" layer="21"/>
<rectangle x1="0.0127" y1="5.7785" x2="1.8161" y2="5.8039" layer="21"/>
<rectangle x1="2.7051" y1="5.7785" x2="4.5593" y2="5.8039" layer="21"/>
<rectangle x1="4.5847" y1="5.7785" x2="4.6101" y2="5.8039" layer="21"/>
<rectangle x1="5.4483" y1="5.7785" x2="5.4737" y2="5.8039" layer="21"/>
<rectangle x1="5.4991" y1="5.7785" x2="7.3025" y2="5.8039" layer="21"/>
<rectangle x1="8.5471" y1="5.7785" x2="8.5725" y2="5.8039" layer="21"/>
<rectangle x1="8.5979" y1="5.7785" x2="8.6233" y2="5.8039" layer="21"/>
<rectangle x1="8.6487" y1="5.7785" x2="8.6741" y2="5.8039" layer="21"/>
<rectangle x1="8.6995" y1="5.7785" x2="8.7249" y2="5.8039" layer="21"/>
<rectangle x1="8.7503" y1="5.7785" x2="8.7757" y2="5.8039" layer="21"/>
<rectangle x1="8.8011" y1="5.7785" x2="8.8265" y2="5.8039" layer="21"/>
<rectangle x1="8.8519" y1="5.7785" x2="8.8773" y2="5.8039" layer="21"/>
<rectangle x1="8.9027" y1="5.7785" x2="8.9281" y2="5.8039" layer="21"/>
<rectangle x1="8.9535" y1="5.7785" x2="8.9789" y2="5.8039" layer="21"/>
<rectangle x1="9.0043" y1="5.7785" x2="9.0297" y2="5.8039" layer="21"/>
<rectangle x1="9.0551" y1="5.7785" x2="9.0805" y2="5.8039" layer="21"/>
<rectangle x1="9.1059" y1="5.7785" x2="9.1313" y2="5.8039" layer="21"/>
<rectangle x1="9.1567" y1="5.7785" x2="9.1821" y2="5.8039" layer="21"/>
<rectangle x1="10.0711" y1="5.7785" x2="10.0965" y2="5.8039" layer="21"/>
<rectangle x1="10.1219" y1="5.7785" x2="10.1473" y2="5.8039" layer="21"/>
<rectangle x1="10.1727" y1="5.7785" x2="10.1981" y2="5.8039" layer="21"/>
<rectangle x1="10.2235" y1="5.7785" x2="10.2489" y2="5.8039" layer="21"/>
<rectangle x1="10.2743" y1="5.7785" x2="10.2997" y2="5.8039" layer="21"/>
<rectangle x1="10.3251" y1="5.7785" x2="10.3505" y2="5.8039" layer="21"/>
<rectangle x1="10.3759" y1="5.7785" x2="10.4013" y2="5.8039" layer="21"/>
<rectangle x1="10.4267" y1="5.7785" x2="10.4521" y2="5.8039" layer="21"/>
<rectangle x1="10.4775" y1="5.7785" x2="10.5029" y2="5.8039" layer="21"/>
<rectangle x1="10.5283" y1="5.7785" x2="10.5537" y2="5.8039" layer="21"/>
<rectangle x1="10.5791" y1="5.7785" x2="10.6045" y2="5.8039" layer="21"/>
<rectangle x1="10.6299" y1="5.7785" x2="10.6553" y2="5.8039" layer="21"/>
<rectangle x1="10.6807" y1="5.7785" x2="10.7061" y2="5.8039" layer="21"/>
<rectangle x1="10.7315" y1="5.7785" x2="10.7569" y2="5.8039" layer="21"/>
<rectangle x1="11.3919" y1="5.7785" x2="11.4173" y2="5.8039" layer="21"/>
<rectangle x1="11.4427" y1="5.7785" x2="11.4681" y2="5.8039" layer="21"/>
<rectangle x1="11.4935" y1="5.7785" x2="11.5189" y2="5.8039" layer="21"/>
<rectangle x1="11.5443" y1="5.7785" x2="11.5697" y2="5.8039" layer="21"/>
<rectangle x1="11.5951" y1="5.7785" x2="11.6205" y2="5.8039" layer="21"/>
<rectangle x1="11.6459" y1="5.7785" x2="11.6713" y2="5.8039" layer="21"/>
<rectangle x1="11.6967" y1="5.7785" x2="11.7221" y2="5.8039" layer="21"/>
<rectangle x1="11.7475" y1="5.7785" x2="11.7729" y2="5.8039" layer="21"/>
<rectangle x1="11.7983" y1="5.7785" x2="11.8237" y2="5.8039" layer="21"/>
<rectangle x1="11.8491" y1="5.7785" x2="11.8745" y2="5.8039" layer="21"/>
<rectangle x1="11.8999" y1="5.7785" x2="11.9253" y2="5.8039" layer="21"/>
<rectangle x1="11.9507" y1="5.7785" x2="11.9761" y2="5.8039" layer="21"/>
<rectangle x1="12.0015" y1="5.7785" x2="12.0269" y2="5.8039" layer="21"/>
<rectangle x1="12.0523" y1="5.7785" x2="12.0777" y2="5.8039" layer="21"/>
<rectangle x1="13.3731" y1="5.7785" x2="13.3985" y2="5.8039" layer="21"/>
<rectangle x1="13.4239" y1="5.7785" x2="13.4493" y2="5.8039" layer="21"/>
<rectangle x1="13.4747" y1="5.7785" x2="13.5001" y2="5.8039" layer="21"/>
<rectangle x1="13.5255" y1="5.7785" x2="13.5509" y2="5.8039" layer="21"/>
<rectangle x1="13.5763" y1="5.7785" x2="13.6017" y2="5.8039" layer="21"/>
<rectangle x1="13.6271" y1="5.7785" x2="13.6525" y2="5.8039" layer="21"/>
<rectangle x1="13.6779" y1="5.7785" x2="13.7033" y2="5.8039" layer="21"/>
<rectangle x1="13.7287" y1="5.7785" x2="13.7541" y2="5.8039" layer="21"/>
<rectangle x1="13.7795" y1="5.7785" x2="13.8049" y2="5.8039" layer="21"/>
<rectangle x1="13.8303" y1="5.7785" x2="13.8557" y2="5.8039" layer="21"/>
<rectangle x1="13.8811" y1="5.7785" x2="13.9065" y2="5.8039" layer="21"/>
<rectangle x1="13.9319" y1="5.7785" x2="13.9573" y2="5.8039" layer="21"/>
<rectangle x1="13.9827" y1="5.7785" x2="14.0081" y2="5.8039" layer="21"/>
<rectangle x1="14.0335" y1="5.7785" x2="14.0589" y2="5.8039" layer="21"/>
<rectangle x1="14.0843" y1="5.7785" x2="14.1097" y2="5.8039" layer="21"/>
<rectangle x1="15.4051" y1="5.7785" x2="15.4305" y2="5.8039" layer="21"/>
<rectangle x1="15.4559" y1="5.7785" x2="15.4813" y2="5.8039" layer="21"/>
<rectangle x1="15.5067" y1="5.7785" x2="15.5321" y2="5.8039" layer="21"/>
<rectangle x1="15.5575" y1="5.7785" x2="15.5829" y2="5.8039" layer="21"/>
<rectangle x1="15.6083" y1="5.7785" x2="15.6337" y2="5.8039" layer="21"/>
<rectangle x1="15.6591" y1="5.7785" x2="15.6845" y2="5.8039" layer="21"/>
<rectangle x1="15.7099" y1="5.7785" x2="15.7353" y2="5.8039" layer="21"/>
<rectangle x1="15.7607" y1="5.7785" x2="15.7861" y2="5.8039" layer="21"/>
<rectangle x1="15.8115" y1="5.7785" x2="15.8369" y2="5.8039" layer="21"/>
<rectangle x1="15.8623" y1="5.7785" x2="15.8877" y2="5.8039" layer="21"/>
<rectangle x1="15.9131" y1="5.7785" x2="15.9385" y2="5.8039" layer="21"/>
<rectangle x1="15.9639" y1="5.7785" x2="15.9893" y2="5.8039" layer="21"/>
<rectangle x1="16.0147" y1="5.7785" x2="16.0401" y2="5.8039" layer="21"/>
<rectangle x1="16.0655" y1="5.7785" x2="16.0909" y2="5.8039" layer="21"/>
<rectangle x1="16.1163" y1="5.7785" x2="16.1417" y2="5.8039" layer="21"/>
<rectangle x1="16.1671" y1="5.7785" x2="16.1925" y2="5.8039" layer="21"/>
<rectangle x1="16.2179" y1="5.7785" x2="16.2433" y2="5.8039" layer="21"/>
<rectangle x1="16.2687" y1="5.7785" x2="16.2941" y2="5.8039" layer="21"/>
<rectangle x1="16.3195" y1="5.7785" x2="16.3449" y2="5.8039" layer="21"/>
<rectangle x1="16.3703" y1="5.7785" x2="16.3957" y2="5.8039" layer="21"/>
<rectangle x1="16.4211" y1="5.7785" x2="16.4465" y2="5.8039" layer="21"/>
<rectangle x1="16.4719" y1="5.7785" x2="16.4973" y2="5.8039" layer="21"/>
<rectangle x1="16.5227" y1="5.7785" x2="16.5481" y2="5.8039" layer="21"/>
<rectangle x1="16.5735" y1="5.7785" x2="16.5989" y2="5.8039" layer="21"/>
<rectangle x1="16.6243" y1="5.7785" x2="16.6497" y2="5.8039" layer="21"/>
<rectangle x1="16.6751" y1="5.7785" x2="16.7005" y2="5.8039" layer="21"/>
<rectangle x1="16.7259" y1="5.7785" x2="16.7513" y2="5.8039" layer="21"/>
<rectangle x1="16.7767" y1="5.7785" x2="16.8021" y2="5.8039" layer="21"/>
<rectangle x1="16.8275" y1="5.7785" x2="16.8529" y2="5.8039" layer="21"/>
<rectangle x1="16.8783" y1="5.7785" x2="16.9037" y2="5.8039" layer="21"/>
<rectangle x1="16.9291" y1="5.7785" x2="16.9545" y2="5.8039" layer="21"/>
<rectangle x1="16.9799" y1="5.7785" x2="17.0053" y2="5.8039" layer="21"/>
<rectangle x1="17.0307" y1="5.7785" x2="17.0561" y2="5.8039" layer="21"/>
<rectangle x1="17.0815" y1="5.7785" x2="17.1069" y2="5.8039" layer="21"/>
<rectangle x1="17.1323" y1="5.7785" x2="17.1577" y2="5.8039" layer="21"/>
<rectangle x1="17.1831" y1="5.7785" x2="17.2085" y2="5.8039" layer="21"/>
<rectangle x1="17.2339" y1="5.7785" x2="17.2593" y2="5.8039" layer="21"/>
<rectangle x1="17.8943" y1="5.7785" x2="17.9197" y2="5.8039" layer="21"/>
<rectangle x1="17.9451" y1="5.7785" x2="17.9705" y2="5.8039" layer="21"/>
<rectangle x1="17.9959" y1="5.7785" x2="18.0213" y2="5.8039" layer="21"/>
<rectangle x1="18.0467" y1="5.7785" x2="18.0721" y2="5.8039" layer="21"/>
<rectangle x1="18.0975" y1="5.7785" x2="18.1229" y2="5.8039" layer="21"/>
<rectangle x1="18.1483" y1="5.7785" x2="18.1737" y2="5.8039" layer="21"/>
<rectangle x1="18.1991" y1="5.7785" x2="18.2245" y2="5.8039" layer="21"/>
<rectangle x1="18.2499" y1="5.7785" x2="18.2753" y2="5.8039" layer="21"/>
<rectangle x1="18.3007" y1="5.7785" x2="18.3261" y2="5.8039" layer="21"/>
<rectangle x1="18.3515" y1="5.7785" x2="18.3769" y2="5.8039" layer="21"/>
<rectangle x1="18.4023" y1="5.7785" x2="18.4277" y2="5.8039" layer="21"/>
<rectangle x1="18.4531" y1="5.7785" x2="18.4785" y2="5.8039" layer="21"/>
<rectangle x1="18.5039" y1="5.7785" x2="18.5293" y2="5.8039" layer="21"/>
<rectangle x1="18.5547" y1="5.7785" x2="18.5801" y2="5.8039" layer="21"/>
<rectangle x1="19.4691" y1="5.7785" x2="19.4945" y2="5.8039" layer="21"/>
<rectangle x1="19.5199" y1="5.7785" x2="19.5453" y2="5.8039" layer="21"/>
<rectangle x1="19.5707" y1="5.7785" x2="19.5961" y2="5.8039" layer="21"/>
<rectangle x1="19.6215" y1="5.7785" x2="19.6469" y2="5.8039" layer="21"/>
<rectangle x1="19.6723" y1="5.7785" x2="19.6977" y2="5.8039" layer="21"/>
<rectangle x1="19.7231" y1="5.7785" x2="19.7485" y2="5.8039" layer="21"/>
<rectangle x1="19.7739" y1="5.7785" x2="19.7993" y2="5.8039" layer="21"/>
<rectangle x1="19.8247" y1="5.7785" x2="19.8501" y2="5.8039" layer="21"/>
<rectangle x1="19.8755" y1="5.7785" x2="19.9009" y2="5.8039" layer="21"/>
<rectangle x1="19.9263" y1="5.7785" x2="19.9517" y2="5.8039" layer="21"/>
<rectangle x1="19.9771" y1="5.7785" x2="20.0025" y2="5.8039" layer="21"/>
<rectangle x1="20.0279" y1="5.7785" x2="20.0533" y2="5.8039" layer="21"/>
<rectangle x1="20.0787" y1="5.7785" x2="20.1041" y2="5.8039" layer="21"/>
<rectangle x1="20.1295" y1="5.7785" x2="20.1549" y2="5.8039" layer="21"/>
<rectangle x1="21.1963" y1="5.7785" x2="22.0853" y2="5.8039" layer="21"/>
<rectangle x1="22.1107" y1="5.7785" x2="22.1361" y2="5.8039" layer="21"/>
<rectangle x1="23.3807" y1="5.7785" x2="23.4061" y2="5.8039" layer="21"/>
<rectangle x1="23.4315" y1="5.7785" x2="23.4569" y2="5.8039" layer="21"/>
<rectangle x1="23.4823" y1="5.7785" x2="23.5077" y2="5.8039" layer="21"/>
<rectangle x1="23.5331" y1="5.7785" x2="23.5585" y2="5.8039" layer="21"/>
<rectangle x1="23.5839" y1="5.7785" x2="23.6093" y2="5.8039" layer="21"/>
<rectangle x1="23.6347" y1="5.7785" x2="23.6601" y2="5.8039" layer="21"/>
<rectangle x1="23.6855" y1="5.7785" x2="23.7109" y2="5.8039" layer="21"/>
<rectangle x1="23.7363" y1="5.7785" x2="23.7617" y2="5.8039" layer="21"/>
<rectangle x1="23.7871" y1="5.7785" x2="23.8125" y2="5.8039" layer="21"/>
<rectangle x1="23.8379" y1="5.7785" x2="23.8633" y2="5.8039" layer="21"/>
<rectangle x1="23.8887" y1="5.7785" x2="23.9141" y2="5.8039" layer="21"/>
<rectangle x1="23.9395" y1="5.7785" x2="23.9649" y2="5.8039" layer="21"/>
<rectangle x1="23.9903" y1="5.7785" x2="24.0157" y2="5.8039" layer="21"/>
<rectangle x1="24.8031" y1="5.7785" x2="24.8285" y2="5.8039" layer="21"/>
<rectangle x1="24.8539" y1="5.7785" x2="24.8793" y2="5.8039" layer="21"/>
<rectangle x1="24.9047" y1="5.7785" x2="24.9301" y2="5.8039" layer="21"/>
<rectangle x1="24.9555" y1="5.7785" x2="24.9809" y2="5.8039" layer="21"/>
<rectangle x1="25.0063" y1="5.7785" x2="25.0317" y2="5.8039" layer="21"/>
<rectangle x1="25.0571" y1="5.7785" x2="25.0825" y2="5.8039" layer="21"/>
<rectangle x1="25.1079" y1="5.7785" x2="25.1333" y2="5.8039" layer="21"/>
<rectangle x1="25.1587" y1="5.7785" x2="25.1841" y2="5.8039" layer="21"/>
<rectangle x1="25.2095" y1="5.7785" x2="25.2349" y2="5.8039" layer="21"/>
<rectangle x1="25.2603" y1="5.7785" x2="25.2857" y2="5.8039" layer="21"/>
<rectangle x1="25.3111" y1="5.7785" x2="25.3365" y2="5.8039" layer="21"/>
<rectangle x1="25.3619" y1="5.7785" x2="25.3873" y2="5.8039" layer="21"/>
<rectangle x1="25.4127" y1="5.7785" x2="25.4381" y2="5.8039" layer="21"/>
<rectangle x1="25.4635" y1="5.7785" x2="25.4889" y2="5.8039" layer="21"/>
<rectangle x1="25.5143" y1="5.7785" x2="25.5397" y2="5.8039" layer="21"/>
<rectangle x1="25.5651" y1="5.7785" x2="25.5905" y2="5.8039" layer="21"/>
<rectangle x1="25.6159" y1="5.7785" x2="25.6413" y2="5.8039" layer="21"/>
<rectangle x1="25.6667" y1="5.7785" x2="25.6921" y2="5.8039" layer="21"/>
<rectangle x1="25.7175" y1="5.7785" x2="25.7429" y2="5.8039" layer="21"/>
<rectangle x1="25.7683" y1="5.7785" x2="25.7937" y2="5.8039" layer="21"/>
<rectangle x1="25.8191" y1="5.7785" x2="25.8445" y2="5.8039" layer="21"/>
<rectangle x1="25.8699" y1="5.7785" x2="25.8953" y2="5.8039" layer="21"/>
<rectangle x1="25.9207" y1="5.7785" x2="25.9461" y2="5.8039" layer="21"/>
<rectangle x1="25.9715" y1="5.7785" x2="25.9969" y2="5.8039" layer="21"/>
<rectangle x1="26.0223" y1="5.7785" x2="26.0477" y2="5.8039" layer="21"/>
<rectangle x1="27.6479" y1="5.7785" x2="27.6733" y2="5.8039" layer="21"/>
<rectangle x1="27.6987" y1="5.7785" x2="27.7241" y2="5.8039" layer="21"/>
<rectangle x1="27.7495" y1="5.7785" x2="27.7749" y2="5.8039" layer="21"/>
<rectangle x1="27.8003" y1="5.7785" x2="27.8257" y2="5.8039" layer="21"/>
<rectangle x1="27.8511" y1="5.7785" x2="27.8765" y2="5.8039" layer="21"/>
<rectangle x1="27.9019" y1="5.7785" x2="27.9273" y2="5.8039" layer="21"/>
<rectangle x1="27.9527" y1="5.7785" x2="27.9781" y2="5.8039" layer="21"/>
<rectangle x1="28.0035" y1="5.7785" x2="28.0289" y2="5.8039" layer="21"/>
<rectangle x1="28.0543" y1="5.7785" x2="28.0797" y2="5.8039" layer="21"/>
<rectangle x1="28.1051" y1="5.7785" x2="28.1305" y2="5.8039" layer="21"/>
<rectangle x1="28.1559" y1="5.7785" x2="28.1813" y2="5.8039" layer="21"/>
<rectangle x1="28.2067" y1="5.7785" x2="28.2321" y2="5.8039" layer="21"/>
<rectangle x1="28.2575" y1="5.7785" x2="28.2829" y2="5.8039" layer="21"/>
<rectangle x1="28.3083" y1="5.7785" x2="28.3337" y2="5.8039" layer="21"/>
<rectangle x1="28.3591" y1="5.7785" x2="28.3845" y2="5.8039" layer="21"/>
<rectangle x1="28.4099" y1="5.7785" x2="28.4353" y2="5.8039" layer="21"/>
<rectangle x1="28.4607" y1="5.7785" x2="28.4861" y2="5.8039" layer="21"/>
<rectangle x1="28.5115" y1="5.7785" x2="28.5369" y2="5.8039" layer="21"/>
<rectangle x1="28.5623" y1="5.7785" x2="28.5877" y2="5.8039" layer="21"/>
<rectangle x1="28.6131" y1="5.7785" x2="28.6385" y2="5.8039" layer="21"/>
<rectangle x1="28.6639" y1="5.7785" x2="28.6893" y2="5.8039" layer="21"/>
<rectangle x1="28.7147" y1="5.7785" x2="28.7401" y2="5.8039" layer="21"/>
<rectangle x1="28.7655" y1="5.7785" x2="28.7909" y2="5.8039" layer="21"/>
<rectangle x1="28.8163" y1="5.7785" x2="28.8417" y2="5.8039" layer="21"/>
<rectangle x1="28.8671" y1="5.7785" x2="28.8925" y2="5.8039" layer="21"/>
<rectangle x1="28.9179" y1="5.7785" x2="28.9433" y2="5.8039" layer="21"/>
<rectangle x1="28.9687" y1="5.7785" x2="28.9941" y2="5.8039" layer="21"/>
<rectangle x1="29.0195" y1="5.7785" x2="29.0449" y2="5.8039" layer="21"/>
<rectangle x1="29.0703" y1="5.7785" x2="29.0957" y2="5.8039" layer="21"/>
<rectangle x1="29.1211" y1="5.7785" x2="29.1465" y2="5.8039" layer="21"/>
<rectangle x1="29.1719" y1="5.7785" x2="29.1973" y2="5.8039" layer="21"/>
<rectangle x1="29.2227" y1="5.7785" x2="29.2481" y2="5.8039" layer="21"/>
<rectangle x1="29.2735" y1="5.7785" x2="29.2989" y2="5.8039" layer="21"/>
<rectangle x1="29.3243" y1="5.7785" x2="29.3497" y2="5.8039" layer="21"/>
<rectangle x1="29.3751" y1="5.7785" x2="29.4005" y2="5.8039" layer="21"/>
<rectangle x1="29.4259" y1="5.7785" x2="29.4513" y2="5.8039" layer="21"/>
<rectangle x1="-0.0127" y1="5.8039" x2="1.7399" y2="5.8293" layer="21"/>
<rectangle x1="2.7813" y1="5.8039" x2="4.5339" y2="5.8293" layer="21"/>
<rectangle x1="5.5245" y1="5.8039" x2="7.3025" y2="5.8293" layer="21"/>
<rectangle x1="8.5217" y1="5.8039" x2="9.2075" y2="5.8293" layer="21"/>
<rectangle x1="10.0711" y1="5.8039" x2="10.7823" y2="5.8293" layer="21"/>
<rectangle x1="11.3665" y1="5.8039" x2="12.0777" y2="5.8293" layer="21"/>
<rectangle x1="13.3477" y1="5.8039" x2="14.1351" y2="5.8293" layer="21"/>
<rectangle x1="15.4051" y1="5.8039" x2="17.2593" y2="5.8293" layer="21"/>
<rectangle x1="17.8689" y1="5.8039" x2="18.5801" y2="5.8293" layer="21"/>
<rectangle x1="19.4437" y1="5.8039" x2="20.1549" y2="5.8293" layer="21"/>
<rectangle x1="21.0693" y1="5.8039" x2="21.0947" y2="5.8293" layer="21"/>
<rectangle x1="21.1201" y1="5.8039" x2="22.2123" y2="5.8293" layer="21"/>
<rectangle x1="23.3553" y1="5.8039" x2="24.0411" y2="5.8293" layer="21"/>
<rectangle x1="24.8031" y1="5.8039" x2="26.2255" y2="5.8293" layer="21"/>
<rectangle x1="26.2509" y1="5.8039" x2="26.2763" y2="5.8293" layer="21"/>
<rectangle x1="27.6225" y1="5.8039" x2="29.4767" y2="5.8293" layer="21"/>
<rectangle x1="0.0127" y1="5.8293" x2="1.6637" y2="5.8547" layer="21"/>
<rectangle x1="2.8575" y1="5.8293" x2="4.4069" y2="5.8547" layer="21"/>
<rectangle x1="5.6007" y1="5.8293" x2="7.3025" y2="5.8547" layer="21"/>
<rectangle x1="8.5217" y1="5.8293" x2="9.2075" y2="5.8547" layer="21"/>
<rectangle x1="10.0711" y1="5.8293" x2="10.7569" y2="5.8547" layer="21"/>
<rectangle x1="11.3919" y1="5.8293" x2="12.0777" y2="5.8547" layer="21"/>
<rectangle x1="13.3731" y1="5.8293" x2="14.1351" y2="5.8547" layer="21"/>
<rectangle x1="15.4051" y1="5.8293" x2="17.2593" y2="5.8547" layer="21"/>
<rectangle x1="17.8943" y1="5.8293" x2="18.5801" y2="5.8547" layer="21"/>
<rectangle x1="19.4183" y1="5.8293" x2="20.1549" y2="5.8547" layer="21"/>
<rectangle x1="21.0439" y1="5.8293" x2="22.2377" y2="5.8547" layer="21"/>
<rectangle x1="23.3553" y1="5.8293" x2="24.0411" y2="5.8547" layer="21"/>
<rectangle x1="24.8031" y1="5.8293" x2="26.3017" y2="5.8547" layer="21"/>
<rectangle x1="26.3271" y1="5.8293" x2="26.3525" y2="5.8547" layer="21"/>
<rectangle x1="27.6479" y1="5.8293" x2="29.4767" y2="5.8547" layer="21"/>
<rectangle x1="-0.0127" y1="5.8547" x2="1.6383" y2="5.8801" layer="21"/>
<rectangle x1="2.8829" y1="5.8547" x2="4.3815" y2="5.8801" layer="21"/>
<rectangle x1="5.6261" y1="5.8547" x2="5.6515" y2="5.8801" layer="21"/>
<rectangle x1="5.6769" y1="5.8547" x2="7.3025" y2="5.8801" layer="21"/>
<rectangle x1="8.5217" y1="5.8547" x2="9.2075" y2="5.8801" layer="21"/>
<rectangle x1="10.0457" y1="5.8547" x2="10.7823" y2="5.8801" layer="21"/>
<rectangle x1="11.3665" y1="5.8547" x2="12.0777" y2="5.8801" layer="21"/>
<rectangle x1="13.3477" y1="5.8547" x2="14.1351" y2="5.8801" layer="21"/>
<rectangle x1="15.4051" y1="5.8547" x2="17.2593" y2="5.8801" layer="21"/>
<rectangle x1="17.8689" y1="5.8547" x2="18.5801" y2="5.8801" layer="21"/>
<rectangle x1="19.4183" y1="5.8547" x2="20.1295" y2="5.8801" layer="21"/>
<rectangle x1="20.9677" y1="5.8547" x2="22.3139" y2="5.8801" layer="21"/>
<rectangle x1="23.3553" y1="5.8547" x2="24.0411" y2="5.8801" layer="21"/>
<rectangle x1="24.8031" y1="5.8547" x2="26.4287" y2="5.8801" layer="21"/>
<rectangle x1="27.6225" y1="5.8547" x2="29.4767" y2="5.8801" layer="21"/>
<rectangle x1="0.0127" y1="5.8801" x2="1.5621" y2="5.9055" layer="21"/>
<rectangle x1="2.9591" y1="5.8801" x2="4.3053" y2="5.9055" layer="21"/>
<rectangle x1="5.7023" y1="5.8801" x2="7.3025" y2="5.9055" layer="21"/>
<rectangle x1="8.5217" y1="5.8801" x2="9.2075" y2="5.9055" layer="21"/>
<rectangle x1="10.0457" y1="5.8801" x2="10.7569" y2="5.9055" layer="21"/>
<rectangle x1="11.3919" y1="5.8801" x2="12.0777" y2="5.9055" layer="21"/>
<rectangle x1="13.3477" y1="5.8801" x2="14.1605" y2="5.9055" layer="21"/>
<rectangle x1="15.4051" y1="5.8801" x2="17.2593" y2="5.9055" layer="21"/>
<rectangle x1="17.8943" y1="5.8801" x2="18.5801" y2="5.9055" layer="21"/>
<rectangle x1="19.4183" y1="5.8801" x2="20.1041" y2="5.9055" layer="21"/>
<rectangle x1="20.9423" y1="5.8801" x2="22.3393" y2="5.9055" layer="21"/>
<rectangle x1="23.3553" y1="5.8801" x2="24.0411" y2="5.9055" layer="21"/>
<rectangle x1="24.8031" y1="5.8801" x2="26.4541" y2="5.9055" layer="21"/>
<rectangle x1="27.6479" y1="5.8801" x2="29.4767" y2="5.9055" layer="21"/>
<rectangle x1="-0.0127" y1="5.9055" x2="1.5367" y2="5.9309" layer="21"/>
<rectangle x1="2.9845" y1="5.9055" x2="4.2799" y2="5.9309" layer="21"/>
<rectangle x1="5.7277" y1="5.9055" x2="7.3025" y2="5.9309" layer="21"/>
<rectangle x1="8.5217" y1="5.9055" x2="9.2075" y2="5.9309" layer="21"/>
<rectangle x1="10.0457" y1="5.9055" x2="10.7569" y2="5.9309" layer="21"/>
<rectangle x1="11.3665" y1="5.9055" x2="12.0777" y2="5.9309" layer="21"/>
<rectangle x1="13.3477" y1="5.9055" x2="14.1605" y2="5.9309" layer="21"/>
<rectangle x1="15.4051" y1="5.9055" x2="17.2593" y2="5.9309" layer="21"/>
<rectangle x1="17.8689" y1="5.9055" x2="18.5801" y2="5.9309" layer="21"/>
<rectangle x1="19.3929" y1="5.9055" x2="20.1295" y2="5.9309" layer="21"/>
<rectangle x1="20.8915" y1="5.9055" x2="22.3901" y2="5.9309" layer="21"/>
<rectangle x1="23.3553" y1="5.9055" x2="24.0411" y2="5.9309" layer="21"/>
<rectangle x1="24.8031" y1="5.9055" x2="26.5303" y2="5.9309" layer="21"/>
<rectangle x1="27.6225" y1="5.9055" x2="29.4767" y2="5.9309" layer="21"/>
<rectangle x1="0.0127" y1="5.9309" x2="1.5113" y2="5.9563" layer="21"/>
<rectangle x1="3.0099" y1="5.9309" x2="3.0353" y2="5.9563" layer="21"/>
<rectangle x1="3.0607" y1="5.9309" x2="4.2545" y2="5.9563" layer="21"/>
<rectangle x1="5.8039" y1="5.9309" x2="7.3025" y2="5.9563" layer="21"/>
<rectangle x1="8.5217" y1="5.9309" x2="9.2075" y2="5.9563" layer="21"/>
<rectangle x1="10.0203" y1="5.9309" x2="10.7315" y2="5.9563" layer="21"/>
<rectangle x1="11.3919" y1="5.9309" x2="12.0777" y2="5.9563" layer="21"/>
<rectangle x1="13.3223" y1="5.9309" x2="14.1605" y2="5.9563" layer="21"/>
<rectangle x1="15.4051" y1="5.9309" x2="17.2593" y2="5.9563" layer="21"/>
<rectangle x1="17.8943" y1="5.9309" x2="18.5801" y2="5.9563" layer="21"/>
<rectangle x1="19.4183" y1="5.9309" x2="20.1041" y2="5.9563" layer="21"/>
<rectangle x1="20.8915" y1="5.9309" x2="22.4155" y2="5.9563" layer="21"/>
<rectangle x1="23.3553" y1="5.9309" x2="24.0411" y2="5.9563" layer="21"/>
<rectangle x1="24.8031" y1="5.9309" x2="26.5557" y2="5.9563" layer="21"/>
<rectangle x1="27.6479" y1="5.9309" x2="29.4767" y2="5.9563" layer="21"/>
<rectangle x1="-0.0127" y1="5.9563" x2="1.4859" y2="5.9817" layer="21"/>
<rectangle x1="3.0353" y1="5.9563" x2="4.2291" y2="5.9817" layer="21"/>
<rectangle x1="5.8293" y1="5.9563" x2="7.3025" y2="5.9817" layer="21"/>
<rectangle x1="8.5217" y1="5.9563" x2="9.2075" y2="5.9817" layer="21"/>
<rectangle x1="10.0203" y1="5.9563" x2="10.7315" y2="5.9817" layer="21"/>
<rectangle x1="11.3665" y1="5.9563" x2="12.0777" y2="5.9817" layer="21"/>
<rectangle x1="13.3223" y1="5.9563" x2="14.1859" y2="5.9817" layer="21"/>
<rectangle x1="15.4051" y1="5.9563" x2="17.2593" y2="5.9817" layer="21"/>
<rectangle x1="17.8689" y1="5.9563" x2="18.5801" y2="5.9817" layer="21"/>
<rectangle x1="19.3929" y1="5.9563" x2="20.1041" y2="5.9817" layer="21"/>
<rectangle x1="20.8153" y1="5.9563" x2="22.4663" y2="5.9817" layer="21"/>
<rectangle x1="23.3553" y1="5.9563" x2="24.0411" y2="5.9817" layer="21"/>
<rectangle x1="24.8031" y1="5.9563" x2="26.6319" y2="5.9817" layer="21"/>
<rectangle x1="27.6225" y1="5.9563" x2="29.4767" y2="5.9817" layer="21"/>
<rectangle x1="0.0127" y1="5.9817" x2="1.4351" y2="6.0071" layer="21"/>
<rectangle x1="3.0861" y1="5.9817" x2="4.2037" y2="6.0071" layer="21"/>
<rectangle x1="5.8547" y1="5.9817" x2="7.3025" y2="6.0071" layer="21"/>
<rectangle x1="8.5217" y1="5.9817" x2="9.2075" y2="6.0071" layer="21"/>
<rectangle x1="10.0203" y1="5.9817" x2="10.7061" y2="6.0071" layer="21"/>
<rectangle x1="11.3919" y1="5.9817" x2="12.0777" y2="6.0071" layer="21"/>
<rectangle x1="13.3223" y1="5.9817" x2="14.1605" y2="6.0071" layer="21"/>
<rectangle x1="15.4051" y1="5.9817" x2="17.2593" y2="6.0071" layer="21"/>
<rectangle x1="17.8943" y1="5.9817" x2="18.5801" y2="6.0071" layer="21"/>
<rectangle x1="19.3675" y1="5.9817" x2="20.1041" y2="6.0071" layer="21"/>
<rectangle x1="20.8153" y1="5.9817" x2="22.4663" y2="6.0071" layer="21"/>
<rectangle x1="23.3553" y1="5.9817" x2="24.0411" y2="6.0071" layer="21"/>
<rectangle x1="24.8031" y1="5.9817" x2="26.6319" y2="6.0071" layer="21"/>
<rectangle x1="27.6479" y1="5.9817" x2="29.4767" y2="6.0071" layer="21"/>
<rectangle x1="-0.0127" y1="6.0071" x2="1.4351" y2="6.0325" layer="21"/>
<rectangle x1="3.0861" y1="6.0071" x2="4.1783" y2="6.0325" layer="21"/>
<rectangle x1="5.8801" y1="6.0071" x2="7.3025" y2="6.0325" layer="21"/>
<rectangle x1="8.5217" y1="6.0071" x2="9.2075" y2="6.0325" layer="21"/>
<rectangle x1="9.9949" y1="6.0071" x2="10.7315" y2="6.0325" layer="21"/>
<rectangle x1="11.3665" y1="6.0071" x2="12.0777" y2="6.0325" layer="21"/>
<rectangle x1="13.3223" y1="6.0071" x2="14.1859" y2="6.0325" layer="21"/>
<rectangle x1="15.4051" y1="6.0071" x2="17.2593" y2="6.0325" layer="21"/>
<rectangle x1="17.8689" y1="6.0071" x2="18.5801" y2="6.0325" layer="21"/>
<rectangle x1="19.3675" y1="6.0071" x2="20.0787" y2="6.0325" layer="21"/>
<rectangle x1="20.7645" y1="6.0071" x2="22.5171" y2="6.0325" layer="21"/>
<rectangle x1="23.3553" y1="6.0071" x2="24.0411" y2="6.0325" layer="21"/>
<rectangle x1="24.8031" y1="6.0071" x2="26.6827" y2="6.0325" layer="21"/>
<rectangle x1="27.6225" y1="6.0071" x2="29.4767" y2="6.0325" layer="21"/>
<rectangle x1="0.0127" y1="6.0325" x2="1.3843" y2="6.0579" layer="21"/>
<rectangle x1="3.1369" y1="6.0325" x2="4.1529" y2="6.0579" layer="21"/>
<rectangle x1="5.9055" y1="6.0325" x2="7.3025" y2="6.0579" layer="21"/>
<rectangle x1="8.5217" y1="6.0325" x2="9.2075" y2="6.0579" layer="21"/>
<rectangle x1="10.0203" y1="6.0325" x2="10.7061" y2="6.0579" layer="21"/>
<rectangle x1="11.3919" y1="6.0325" x2="12.0777" y2="6.0579" layer="21"/>
<rectangle x1="13.3223" y1="6.0325" x2="14.1605" y2="6.0579" layer="21"/>
<rectangle x1="15.4051" y1="6.0325" x2="17.2593" y2="6.0579" layer="21"/>
<rectangle x1="17.8943" y1="6.0325" x2="18.5801" y2="6.0579" layer="21"/>
<rectangle x1="19.3675" y1="6.0325" x2="20.0533" y2="6.0579" layer="21"/>
<rectangle x1="20.7899" y1="6.0325" x2="22.4917" y2="6.0579" layer="21"/>
<rectangle x1="23.3553" y1="6.0325" x2="24.0411" y2="6.0579" layer="21"/>
<rectangle x1="24.8031" y1="6.0325" x2="26.7081" y2="6.0579" layer="21"/>
<rectangle x1="27.6479" y1="6.0325" x2="29.4767" y2="6.0579" layer="21"/>
<rectangle x1="-0.0127" y1="6.0579" x2="1.3843" y2="6.0833" layer="21"/>
<rectangle x1="3.1369" y1="6.0579" x2="4.1275" y2="6.0833" layer="21"/>
<rectangle x1="5.9055" y1="6.0579" x2="7.3025" y2="6.0833" layer="21"/>
<rectangle x1="8.5217" y1="6.0579" x2="9.2075" y2="6.0833" layer="21"/>
<rectangle x1="9.9949" y1="6.0579" x2="10.7061" y2="6.0833" layer="21"/>
<rectangle x1="11.3665" y1="6.0579" x2="12.0777" y2="6.0833" layer="21"/>
<rectangle x1="13.2969" y1="6.0579" x2="14.1859" y2="6.0833" layer="21"/>
<rectangle x1="15.4051" y1="6.0579" x2="17.2593" y2="6.0833" layer="21"/>
<rectangle x1="17.8689" y1="6.0579" x2="18.5801" y2="6.0833" layer="21"/>
<rectangle x1="19.3421" y1="6.0579" x2="20.0787" y2="6.0833" layer="21"/>
<rectangle x1="20.7391" y1="6.0579" x2="22.5425" y2="6.0833" layer="21"/>
<rectangle x1="23.3553" y1="6.0579" x2="24.0411" y2="6.0833" layer="21"/>
<rectangle x1="24.8031" y1="6.0579" x2="26.7335" y2="6.0833" layer="21"/>
<rectangle x1="27.6225" y1="6.0579" x2="29.4767" y2="6.0833" layer="21"/>
<rectangle x1="0.0127" y1="6.0833" x2="1.3589" y2="6.1087" layer="21"/>
<rectangle x1="3.1623" y1="6.0833" x2="4.1021" y2="6.1087" layer="21"/>
<rectangle x1="5.9309" y1="6.0833" x2="7.3025" y2="6.1087" layer="21"/>
<rectangle x1="8.5217" y1="6.0833" x2="9.2075" y2="6.1087" layer="21"/>
<rectangle x1="9.9695" y1="6.0833" x2="10.7061" y2="6.1087" layer="21"/>
<rectangle x1="11.3919" y1="6.0833" x2="12.0777" y2="6.1087" layer="21"/>
<rectangle x1="13.3223" y1="6.0833" x2="14.1859" y2="6.1087" layer="21"/>
<rectangle x1="15.4051" y1="6.0833" x2="17.2593" y2="6.1087" layer="21"/>
<rectangle x1="17.8943" y1="6.0833" x2="18.5801" y2="6.1087" layer="21"/>
<rectangle x1="19.3675" y1="6.0833" x2="20.0533" y2="6.1087" layer="21"/>
<rectangle x1="20.7391" y1="6.0833" x2="22.5425" y2="6.1087" layer="21"/>
<rectangle x1="23.3553" y1="6.0833" x2="24.0411" y2="6.1087" layer="21"/>
<rectangle x1="24.8031" y1="6.0833" x2="26.7589" y2="6.1087" layer="21"/>
<rectangle x1="27.6479" y1="6.0833" x2="29.4767" y2="6.1087" layer="21"/>
<rectangle x1="-0.0127" y1="6.1087" x2="1.3335" y2="6.1341" layer="21"/>
<rectangle x1="3.1877" y1="6.1087" x2="4.1021" y2="6.1341" layer="21"/>
<rectangle x1="5.9309" y1="6.1087" x2="7.3025" y2="6.1341" layer="21"/>
<rectangle x1="8.5217" y1="6.1087" x2="9.2075" y2="6.1341" layer="21"/>
<rectangle x1="9.9695" y1="6.1087" x2="10.6807" y2="6.1341" layer="21"/>
<rectangle x1="11.3665" y1="6.1087" x2="12.0777" y2="6.1341" layer="21"/>
<rectangle x1="13.2969" y1="6.1087" x2="14.1859" y2="6.1341" layer="21"/>
<rectangle x1="15.4051" y1="6.1087" x2="17.2593" y2="6.1341" layer="21"/>
<rectangle x1="17.8689" y1="6.1087" x2="18.5801" y2="6.1341" layer="21"/>
<rectangle x1="19.3421" y1="6.1087" x2="20.0279" y2="6.1341" layer="21"/>
<rectangle x1="20.7137" y1="6.1087" x2="22.5679" y2="6.1341" layer="21"/>
<rectangle x1="23.3553" y1="6.1087" x2="24.0411" y2="6.1341" layer="21"/>
<rectangle x1="24.8031" y1="6.1087" x2="26.7843" y2="6.1341" layer="21"/>
<rectangle x1="27.6225" y1="6.1087" x2="29.4767" y2="6.1341" layer="21"/>
<rectangle x1="0.0127" y1="6.1341" x2="1.3081" y2="6.1595" layer="21"/>
<rectangle x1="3.2131" y1="6.1341" x2="4.0767" y2="6.1595" layer="21"/>
<rectangle x1="5.9563" y1="6.1341" x2="7.3025" y2="6.1595" layer="21"/>
<rectangle x1="8.5217" y1="6.1341" x2="9.2075" y2="6.1595" layer="21"/>
<rectangle x1="9.9695" y1="6.1341" x2="10.6553" y2="6.1595" layer="21"/>
<rectangle x1="11.3919" y1="6.1341" x2="12.0777" y2="6.1595" layer="21"/>
<rectangle x1="13.2969" y1="6.1341" x2="14.2113" y2="6.1595" layer="21"/>
<rectangle x1="15.4051" y1="6.1341" x2="17.2593" y2="6.1595" layer="21"/>
<rectangle x1="17.8943" y1="6.1341" x2="18.5801" y2="6.1595" layer="21"/>
<rectangle x1="19.3421" y1="6.1341" x2="20.0279" y2="6.1595" layer="21"/>
<rectangle x1="20.6883" y1="6.1341" x2="22.5933" y2="6.1595" layer="21"/>
<rectangle x1="23.3553" y1="6.1341" x2="24.0411" y2="6.1595" layer="21"/>
<rectangle x1="24.8031" y1="6.1341" x2="26.7843" y2="6.1595" layer="21"/>
<rectangle x1="27.6479" y1="6.1341" x2="29.4767" y2="6.1595" layer="21"/>
<rectangle x1="-0.0127" y1="6.1595" x2="1.3335" y2="6.1849" layer="21"/>
<rectangle x1="3.2131" y1="6.1595" x2="4.0767" y2="6.1849" layer="21"/>
<rectangle x1="5.9817" y1="6.1595" x2="7.3025" y2="6.1849" layer="21"/>
<rectangle x1="8.5217" y1="6.1595" x2="9.2075" y2="6.1849" layer="21"/>
<rectangle x1="9.9441" y1="6.1595" x2="10.6807" y2="6.1849" layer="21"/>
<rectangle x1="11.3665" y1="6.1595" x2="12.0777" y2="6.1849" layer="21"/>
<rectangle x1="13.2969" y1="6.1595" x2="14.2113" y2="6.1849" layer="21"/>
<rectangle x1="15.4051" y1="6.1595" x2="17.2593" y2="6.1849" layer="21"/>
<rectangle x1="17.8689" y1="6.1595" x2="18.5801" y2="6.1849" layer="21"/>
<rectangle x1="19.3167" y1="6.1595" x2="20.0279" y2="6.1849" layer="21"/>
<rectangle x1="20.6883" y1="6.1595" x2="22.6187" y2="6.1849" layer="21"/>
<rectangle x1="23.3553" y1="6.1595" x2="24.0411" y2="6.1849" layer="21"/>
<rectangle x1="24.8031" y1="6.1595" x2="26.8097" y2="6.1849" layer="21"/>
<rectangle x1="27.6225" y1="6.1595" x2="29.4767" y2="6.1849" layer="21"/>
<rectangle x1="0.0127" y1="6.1849" x2="1.3081" y2="6.2103" layer="21"/>
<rectangle x1="3.2131" y1="6.1849" x2="4.0513" y2="6.2103" layer="21"/>
<rectangle x1="6.0071" y1="6.1849" x2="7.3025" y2="6.2103" layer="21"/>
<rectangle x1="8.5217" y1="6.1849" x2="9.2075" y2="6.2103" layer="21"/>
<rectangle x1="9.9695" y1="6.1849" x2="10.6553" y2="6.2103" layer="21"/>
<rectangle x1="11.3919" y1="6.1849" x2="12.0777" y2="6.2103" layer="21"/>
<rectangle x1="13.2715" y1="6.1849" x2="14.2113" y2="6.2103" layer="21"/>
<rectangle x1="15.4051" y1="6.1849" x2="17.2593" y2="6.2103" layer="21"/>
<rectangle x1="17.8943" y1="6.1849" x2="18.5801" y2="6.2103" layer="21"/>
<rectangle x1="19.3167" y1="6.1849" x2="20.0025" y2="6.2103" layer="21"/>
<rectangle x1="20.6883" y1="6.1849" x2="22.5933" y2="6.2103" layer="21"/>
<rectangle x1="23.3553" y1="6.1849" x2="24.0411" y2="6.2103" layer="21"/>
<rectangle x1="24.8031" y1="6.1849" x2="26.8097" y2="6.2103" layer="21"/>
<rectangle x1="27.6479" y1="6.1849" x2="29.4767" y2="6.2103" layer="21"/>
<rectangle x1="-0.0127" y1="6.2103" x2="1.2827" y2="6.2357" layer="21"/>
<rectangle x1="3.2385" y1="6.2103" x2="4.0259" y2="6.2357" layer="21"/>
<rectangle x1="5.9817" y1="6.2103" x2="7.3025" y2="6.2357" layer="21"/>
<rectangle x1="8.5217" y1="6.2103" x2="9.2075" y2="6.2357" layer="21"/>
<rectangle x1="9.9441" y1="6.2103" x2="10.6299" y2="6.2357" layer="21"/>
<rectangle x1="11.3665" y1="6.2103" x2="12.0777" y2="6.2357" layer="21"/>
<rectangle x1="13.2969" y1="6.2103" x2="14.2113" y2="6.2357" layer="21"/>
<rectangle x1="15.4051" y1="6.2103" x2="17.2593" y2="6.2357" layer="21"/>
<rectangle x1="17.8689" y1="6.2103" x2="18.5801" y2="6.2357" layer="21"/>
<rectangle x1="19.2913" y1="6.2103" x2="20.0279" y2="6.2357" layer="21"/>
<rectangle x1="20.6629" y1="6.2103" x2="22.6187" y2="6.2357" layer="21"/>
<rectangle x1="23.3553" y1="6.2103" x2="24.0411" y2="6.2357" layer="21"/>
<rectangle x1="24.8031" y1="6.2103" x2="26.8351" y2="6.2357" layer="21"/>
<rectangle x1="27.6225" y1="6.2103" x2="29.4767" y2="6.2357" layer="21"/>
<rectangle x1="0.0127" y1="6.2357" x2="1.2573" y2="6.2611" layer="21"/>
<rectangle x1="3.2639" y1="6.2357" x2="4.0259" y2="6.2611" layer="21"/>
<rectangle x1="6.0071" y1="6.2357" x2="7.3025" y2="6.2611" layer="21"/>
<rectangle x1="8.5217" y1="6.2357" x2="9.2075" y2="6.2611" layer="21"/>
<rectangle x1="9.9441" y1="6.2357" x2="10.6299" y2="6.2611" layer="21"/>
<rectangle x1="11.3919" y1="6.2357" x2="12.0777" y2="6.2611" layer="21"/>
<rectangle x1="13.2715" y1="6.2357" x2="14.2113" y2="6.2611" layer="21"/>
<rectangle x1="15.4051" y1="6.2357" x2="17.2593" y2="6.2611" layer="21"/>
<rectangle x1="17.8943" y1="6.2357" x2="18.5801" y2="6.2611" layer="21"/>
<rectangle x1="19.3167" y1="6.2357" x2="20.0025" y2="6.2611" layer="21"/>
<rectangle x1="20.6629" y1="6.2357" x2="22.6187" y2="6.2611" layer="21"/>
<rectangle x1="23.3553" y1="6.2357" x2="24.0411" y2="6.2611" layer="21"/>
<rectangle x1="24.8031" y1="6.2357" x2="26.8351" y2="6.2611" layer="21"/>
<rectangle x1="27.6479" y1="6.2357" x2="29.4767" y2="6.2611" layer="21"/>
<rectangle x1="-0.0127" y1="6.2611" x2="1.2827" y2="6.2865" layer="21"/>
<rectangle x1="3.2385" y1="6.2611" x2="4.0259" y2="6.2865" layer="21"/>
<rectangle x1="6.0071" y1="6.2611" x2="7.3025" y2="6.2865" layer="21"/>
<rectangle x1="8.5217" y1="6.2611" x2="9.2075" y2="6.2865" layer="21"/>
<rectangle x1="9.9187" y1="6.2611" x2="10.6299" y2="6.2865" layer="21"/>
<rectangle x1="11.3665" y1="6.2611" x2="12.0777" y2="6.2865" layer="21"/>
<rectangle x1="13.2715" y1="6.2611" x2="14.2367" y2="6.2865" layer="21"/>
<rectangle x1="15.4051" y1="6.2611" x2="17.2593" y2="6.2865" layer="21"/>
<rectangle x1="17.8689" y1="6.2611" x2="18.5801" y2="6.2865" layer="21"/>
<rectangle x1="19.2913" y1="6.2611" x2="19.9771" y2="6.2865" layer="21"/>
<rectangle x1="20.6629" y1="6.2611" x2="22.6441" y2="6.2865" layer="21"/>
<rectangle x1="23.3553" y1="6.2611" x2="24.0411" y2="6.2865" layer="21"/>
<rectangle x1="24.8031" y1="6.2611" x2="26.8605" y2="6.2865" layer="21"/>
<rectangle x1="27.6225" y1="6.2611" x2="29.4767" y2="6.2865" layer="21"/>
<rectangle x1="0.0127" y1="6.2865" x2="1.2573" y2="6.3119" layer="21"/>
<rectangle x1="3.2639" y1="6.2865" x2="4.0005" y2="6.3119" layer="21"/>
<rectangle x1="6.0325" y1="6.2865" x2="7.3025" y2="6.3119" layer="21"/>
<rectangle x1="8.5217" y1="6.2865" x2="9.2075" y2="6.3119" layer="21"/>
<rectangle x1="9.9187" y1="6.2865" x2="10.6045" y2="6.3119" layer="21"/>
<rectangle x1="11.3919" y1="6.2865" x2="12.0777" y2="6.3119" layer="21"/>
<rectangle x1="13.2715" y1="6.2865" x2="14.2113" y2="6.3119" layer="21"/>
<rectangle x1="15.4051" y1="6.2865" x2="17.2593" y2="6.3119" layer="21"/>
<rectangle x1="17.8943" y1="6.2865" x2="18.5801" y2="6.3119" layer="21"/>
<rectangle x1="19.2913" y1="6.2865" x2="19.9771" y2="6.3119" layer="21"/>
<rectangle x1="20.6375" y1="6.2865" x2="22.6441" y2="6.3119" layer="21"/>
<rectangle x1="23.3553" y1="6.2865" x2="24.0411" y2="6.3119" layer="21"/>
<rectangle x1="24.8031" y1="6.2865" x2="26.8605" y2="6.3119" layer="21"/>
<rectangle x1="27.6479" y1="6.2865" x2="29.4767" y2="6.3119" layer="21"/>
<rectangle x1="-0.0127" y1="6.3119" x2="1.2573" y2="6.3373" layer="21"/>
<rectangle x1="3.2893" y1="6.3119" x2="4.0259" y2="6.3373" layer="21"/>
<rectangle x1="6.0325" y1="6.3119" x2="7.3025" y2="6.3373" layer="21"/>
<rectangle x1="8.5217" y1="6.3119" x2="9.2075" y2="6.3373" layer="21"/>
<rectangle x1="9.8933" y1="6.3119" x2="10.6299" y2="6.3373" layer="21"/>
<rectangle x1="11.3665" y1="6.3119" x2="12.0777" y2="6.3373" layer="21"/>
<rectangle x1="13.2461" y1="6.3119" x2="14.2367" y2="6.3373" layer="21"/>
<rectangle x1="15.4051" y1="6.3119" x2="17.2593" y2="6.3373" layer="21"/>
<rectangle x1="17.8689" y1="6.3119" x2="18.5801" y2="6.3373" layer="21"/>
<rectangle x1="19.2659" y1="6.3119" x2="19.9771" y2="6.3373" layer="21"/>
<rectangle x1="20.6375" y1="6.3119" x2="22.6695" y2="6.3373" layer="21"/>
<rectangle x1="23.3553" y1="6.3119" x2="24.0411" y2="6.3373" layer="21"/>
<rectangle x1="24.8031" y1="6.3119" x2="26.8859" y2="6.3373" layer="21"/>
<rectangle x1="27.6225" y1="6.3119" x2="29.4767" y2="6.3373" layer="21"/>
<rectangle x1="0.0127" y1="6.3373" x2="1.2573" y2="6.3627" layer="21"/>
<rectangle x1="2.1971" y1="6.3373" x2="2.2225" y2="6.3627" layer="21"/>
<rectangle x1="2.2479" y1="6.3373" x2="2.2733" y2="6.3627" layer="21"/>
<rectangle x1="2.2987" y1="6.3373" x2="2.3241" y2="6.3627" layer="21"/>
<rectangle x1="2.3495" y1="6.3373" x2="2.3749" y2="6.3627" layer="21"/>
<rectangle x1="3.2893" y1="6.3373" x2="4.0005" y2="6.3627" layer="21"/>
<rectangle x1="4.9403" y1="6.3373" x2="4.9657" y2="6.3627" layer="21"/>
<rectangle x1="4.9911" y1="6.3373" x2="5.0165" y2="6.3627" layer="21"/>
<rectangle x1="5.0419" y1="6.3373" x2="5.0673" y2="6.3627" layer="21"/>
<rectangle x1="5.0927" y1="6.3373" x2="5.1181" y2="6.3627" layer="21"/>
<rectangle x1="6.0579" y1="6.3373" x2="7.3025" y2="6.3627" layer="21"/>
<rectangle x1="8.5217" y1="6.3373" x2="9.2075" y2="6.3627" layer="21"/>
<rectangle x1="9.9187" y1="6.3373" x2="10.6045" y2="6.3627" layer="21"/>
<rectangle x1="11.3919" y1="6.3373" x2="12.0777" y2="6.3627" layer="21"/>
<rectangle x1="13.2715" y1="6.3373" x2="14.2367" y2="6.3627" layer="21"/>
<rectangle x1="15.4051" y1="6.3373" x2="17.2593" y2="6.3627" layer="21"/>
<rectangle x1="17.8943" y1="6.3373" x2="18.5801" y2="6.3627" layer="21"/>
<rectangle x1="19.2659" y1="6.3373" x2="19.9517" y2="6.3627" layer="21"/>
<rectangle x1="20.6375" y1="6.3373" x2="21.5265" y2="6.3627" layer="21"/>
<rectangle x1="21.7551" y1="6.3373" x2="22.6441" y2="6.3627" layer="21"/>
<rectangle x1="23.3553" y1="6.3373" x2="24.0411" y2="6.3627" layer="21"/>
<rectangle x1="24.8031" y1="6.3373" x2="26.8605" y2="6.3627" layer="21"/>
<rectangle x1="27.6479" y1="6.3373" x2="29.4767" y2="6.3627" layer="21"/>
<rectangle x1="-0.0127" y1="6.3627" x2="1.2319" y2="6.3881" layer="21"/>
<rectangle x1="2.0701" y1="6.3627" x2="2.4511" y2="6.3881" layer="21"/>
<rectangle x1="3.2893" y1="6.3627" x2="4.0005" y2="6.3881" layer="21"/>
<rectangle x1="4.8133" y1="6.3627" x2="5.1943" y2="6.3881" layer="21"/>
<rectangle x1="6.0325" y1="6.3627" x2="7.3025" y2="6.3881" layer="21"/>
<rectangle x1="8.5217" y1="6.3627" x2="9.2075" y2="6.3881" layer="21"/>
<rectangle x1="9.8933" y1="6.3627" x2="10.5791" y2="6.3881" layer="21"/>
<rectangle x1="11.3665" y1="6.3627" x2="12.0777" y2="6.3881" layer="21"/>
<rectangle x1="13.2461" y1="6.3627" x2="14.2367" y2="6.3881" layer="21"/>
<rectangle x1="15.4051" y1="6.3627" x2="17.2593" y2="6.3881" layer="21"/>
<rectangle x1="17.8689" y1="6.3627" x2="18.5801" y2="6.3881" layer="21"/>
<rectangle x1="19.2405" y1="6.3627" x2="19.9771" y2="6.3881" layer="21"/>
<rectangle x1="20.6121" y1="6.3627" x2="21.4503" y2="6.3881" layer="21"/>
<rectangle x1="21.8313" y1="6.3627" x2="22.6695" y2="6.3881" layer="21"/>
<rectangle x1="23.3553" y1="6.3627" x2="24.0411" y2="6.3881" layer="21"/>
<rectangle x1="24.8031" y1="6.3627" x2="26.8859" y2="6.3881" layer="21"/>
<rectangle x1="27.6225" y1="6.3627" x2="29.4767" y2="6.3881" layer="21"/>
<rectangle x1="0.0127" y1="6.3881" x2="1.2319" y2="6.4135" layer="21"/>
<rectangle x1="2.0447" y1="6.3881" x2="2.5019" y2="6.4135" layer="21"/>
<rectangle x1="3.2893" y1="6.3881" x2="4.0005" y2="6.4135" layer="21"/>
<rectangle x1="4.7879" y1="6.3881" x2="5.2705" y2="6.4135" layer="21"/>
<rectangle x1="6.0579" y1="6.3881" x2="7.3025" y2="6.4135" layer="21"/>
<rectangle x1="8.5217" y1="6.3881" x2="9.2075" y2="6.4135" layer="21"/>
<rectangle x1="9.8933" y1="6.3881" x2="10.5791" y2="6.4135" layer="21"/>
<rectangle x1="11.3919" y1="6.3881" x2="12.0777" y2="6.4135" layer="21"/>
<rectangle x1="13.2461" y1="6.3881" x2="14.2621" y2="6.4135" layer="21"/>
<rectangle x1="15.4051" y1="6.3881" x2="16.0909" y2="6.4135" layer="21"/>
<rectangle x1="16.1163" y1="6.3881" x2="16.1417" y2="6.4135" layer="21"/>
<rectangle x1="16.1671" y1="6.3881" x2="16.1925" y2="6.4135" layer="21"/>
<rectangle x1="16.2179" y1="6.3881" x2="16.2433" y2="6.4135" layer="21"/>
<rectangle x1="16.2687" y1="6.3881" x2="16.2941" y2="6.4135" layer="21"/>
<rectangle x1="16.3195" y1="6.3881" x2="16.3449" y2="6.4135" layer="21"/>
<rectangle x1="16.3703" y1="6.3881" x2="16.3957" y2="6.4135" layer="21"/>
<rectangle x1="16.4211" y1="6.3881" x2="16.4465" y2="6.4135" layer="21"/>
<rectangle x1="16.4719" y1="6.3881" x2="16.4973" y2="6.4135" layer="21"/>
<rectangle x1="16.5227" y1="6.3881" x2="16.5481" y2="6.4135" layer="21"/>
<rectangle x1="16.5735" y1="6.3881" x2="16.5989" y2="6.4135" layer="21"/>
<rectangle x1="16.6243" y1="6.3881" x2="16.6497" y2="6.4135" layer="21"/>
<rectangle x1="16.6751" y1="6.3881" x2="16.7005" y2="6.4135" layer="21"/>
<rectangle x1="16.7259" y1="6.3881" x2="16.7513" y2="6.4135" layer="21"/>
<rectangle x1="16.7767" y1="6.3881" x2="16.8021" y2="6.4135" layer="21"/>
<rectangle x1="16.8275" y1="6.3881" x2="16.8529" y2="6.4135" layer="21"/>
<rectangle x1="16.8783" y1="6.3881" x2="16.9037" y2="6.4135" layer="21"/>
<rectangle x1="16.9291" y1="6.3881" x2="16.9545" y2="6.4135" layer="21"/>
<rectangle x1="16.9799" y1="6.3881" x2="17.0053" y2="6.4135" layer="21"/>
<rectangle x1="17.0307" y1="6.3881" x2="17.0561" y2="6.4135" layer="21"/>
<rectangle x1="17.0815" y1="6.3881" x2="17.1069" y2="6.4135" layer="21"/>
<rectangle x1="17.1323" y1="6.3881" x2="17.1577" y2="6.4135" layer="21"/>
<rectangle x1="17.1831" y1="6.3881" x2="17.2085" y2="6.4135" layer="21"/>
<rectangle x1="17.2339" y1="6.3881" x2="17.2593" y2="6.4135" layer="21"/>
<rectangle x1="17.8943" y1="6.3881" x2="18.5801" y2="6.4135" layer="21"/>
<rectangle x1="19.2659" y1="6.3881" x2="19.9517" y2="6.4135" layer="21"/>
<rectangle x1="20.6375" y1="6.3881" x2="21.4249" y2="6.4135" layer="21"/>
<rectangle x1="21.8567" y1="6.3881" x2="22.6695" y2="6.4135" layer="21"/>
<rectangle x1="23.3553" y1="6.3881" x2="24.0411" y2="6.4135" layer="21"/>
<rectangle x1="24.8031" y1="6.3881" x2="25.4889" y2="6.4135" layer="21"/>
<rectangle x1="25.5143" y1="6.3881" x2="25.5397" y2="6.4135" layer="21"/>
<rectangle x1="25.5651" y1="6.3881" x2="25.5905" y2="6.4135" layer="21"/>
<rectangle x1="25.6159" y1="6.3881" x2="25.6413" y2="6.4135" layer="21"/>
<rectangle x1="25.6667" y1="6.3881" x2="25.6921" y2="6.4135" layer="21"/>
<rectangle x1="25.7175" y1="6.3881" x2="25.7429" y2="6.4135" layer="21"/>
<rectangle x1="25.7683" y1="6.3881" x2="25.7937" y2="6.4135" layer="21"/>
<rectangle x1="25.8191" y1="6.3881" x2="25.8445" y2="6.4135" layer="21"/>
<rectangle x1="25.8699" y1="6.3881" x2="25.8953" y2="6.4135" layer="21"/>
<rectangle x1="25.9207" y1="6.3881" x2="25.9461" y2="6.4135" layer="21"/>
<rectangle x1="25.9715" y1="6.3881" x2="26.9113" y2="6.4135" layer="21"/>
<rectangle x1="27.6479" y1="6.3881" x2="28.3337" y2="6.4135" layer="21"/>
<rectangle x1="28.3591" y1="6.3881" x2="28.3845" y2="6.4135" layer="21"/>
<rectangle x1="28.4099" y1="6.3881" x2="28.4353" y2="6.4135" layer="21"/>
<rectangle x1="28.4607" y1="6.3881" x2="28.4861" y2="6.4135" layer="21"/>
<rectangle x1="28.5115" y1="6.3881" x2="28.5369" y2="6.4135" layer="21"/>
<rectangle x1="28.5623" y1="6.3881" x2="28.5877" y2="6.4135" layer="21"/>
<rectangle x1="28.6131" y1="6.3881" x2="28.6385" y2="6.4135" layer="21"/>
<rectangle x1="28.6639" y1="6.3881" x2="28.6893" y2="6.4135" layer="21"/>
<rectangle x1="28.7147" y1="6.3881" x2="28.7401" y2="6.4135" layer="21"/>
<rectangle x1="28.7655" y1="6.3881" x2="28.7909" y2="6.4135" layer="21"/>
<rectangle x1="28.8163" y1="6.3881" x2="28.8417" y2="6.4135" layer="21"/>
<rectangle x1="28.8671" y1="6.3881" x2="28.8925" y2="6.4135" layer="21"/>
<rectangle x1="28.9179" y1="6.3881" x2="28.9433" y2="6.4135" layer="21"/>
<rectangle x1="28.9687" y1="6.3881" x2="28.9941" y2="6.4135" layer="21"/>
<rectangle x1="29.0195" y1="6.3881" x2="29.0449" y2="6.4135" layer="21"/>
<rectangle x1="29.0703" y1="6.3881" x2="29.0957" y2="6.4135" layer="21"/>
<rectangle x1="29.1211" y1="6.3881" x2="29.1465" y2="6.4135" layer="21"/>
<rectangle x1="29.1719" y1="6.3881" x2="29.1973" y2="6.4135" layer="21"/>
<rectangle x1="29.2227" y1="6.3881" x2="29.2481" y2="6.4135" layer="21"/>
<rectangle x1="29.2735" y1="6.3881" x2="29.2989" y2="6.4135" layer="21"/>
<rectangle x1="29.3243" y1="6.3881" x2="29.3497" y2="6.4135" layer="21"/>
<rectangle x1="29.3751" y1="6.3881" x2="29.4005" y2="6.4135" layer="21"/>
<rectangle x1="29.4259" y1="6.3881" x2="29.4513" y2="6.4135" layer="21"/>
<rectangle x1="-0.0127" y1="6.4135" x2="1.2319" y2="6.4389" layer="21"/>
<rectangle x1="1.9939" y1="6.4135" x2="2.5527" y2="6.4389" layer="21"/>
<rectangle x1="3.2893" y1="6.4135" x2="3.9751" y2="6.4389" layer="21"/>
<rectangle x1="4.7625" y1="6.4135" x2="5.2959" y2="6.4389" layer="21"/>
<rectangle x1="6.0579" y1="6.4135" x2="7.3025" y2="6.4389" layer="21"/>
<rectangle x1="8.5217" y1="6.4135" x2="9.2075" y2="6.4389" layer="21"/>
<rectangle x1="9.8679" y1="6.4135" x2="10.5791" y2="6.4389" layer="21"/>
<rectangle x1="11.3665" y1="6.4135" x2="12.0777" y2="6.4389" layer="21"/>
<rectangle x1="13.2461" y1="6.4135" x2="14.2621" y2="6.4389" layer="21"/>
<rectangle x1="15.4051" y1="6.4135" x2="16.1163" y2="6.4389" layer="21"/>
<rectangle x1="17.8689" y1="6.4135" x2="18.5801" y2="6.4389" layer="21"/>
<rectangle x1="19.2405" y1="6.4135" x2="19.9517" y2="6.4389" layer="21"/>
<rectangle x1="20.6121" y1="6.4135" x2="21.3995" y2="6.4389" layer="21"/>
<rectangle x1="21.8821" y1="6.4135" x2="22.6695" y2="6.4389" layer="21"/>
<rectangle x1="23.3553" y1="6.4135" x2="24.0411" y2="6.4389" layer="21"/>
<rectangle x1="24.8031" y1="6.4135" x2="25.5143" y2="6.4389" layer="21"/>
<rectangle x1="26.0477" y1="6.4135" x2="26.8859" y2="6.4389" layer="21"/>
<rectangle x1="27.6225" y1="6.4135" x2="28.3337" y2="6.4389" layer="21"/>
<rectangle x1="0.0127" y1="6.4389" x2="1.2319" y2="6.4643" layer="21"/>
<rectangle x1="1.9939" y1="6.4389" x2="2.5527" y2="6.4643" layer="21"/>
<rectangle x1="3.3147" y1="6.4389" x2="3.9751" y2="6.4643" layer="21"/>
<rectangle x1="4.7371" y1="6.4389" x2="5.3213" y2="6.4643" layer="21"/>
<rectangle x1="6.0579" y1="6.4389" x2="7.3025" y2="6.4643" layer="21"/>
<rectangle x1="8.5217" y1="6.4389" x2="9.2075" y2="6.4643" layer="21"/>
<rectangle x1="9.8679" y1="6.4389" x2="10.5537" y2="6.4643" layer="21"/>
<rectangle x1="11.3919" y1="6.4389" x2="12.0777" y2="6.4643" layer="21"/>
<rectangle x1="13.2461" y1="6.4389" x2="14.2621" y2="6.4643" layer="21"/>
<rectangle x1="15.4051" y1="6.4389" x2="16.0909" y2="6.4643" layer="21"/>
<rectangle x1="17.8943" y1="6.4389" x2="18.5801" y2="6.4643" layer="21"/>
<rectangle x1="19.2405" y1="6.4389" x2="19.9263" y2="6.4643" layer="21"/>
<rectangle x1="20.6121" y1="6.4389" x2="21.3741" y2="6.4643" layer="21"/>
<rectangle x1="21.9075" y1="6.4389" x2="22.6695" y2="6.4643" layer="21"/>
<rectangle x1="23.3553" y1="6.4389" x2="24.0411" y2="6.4643" layer="21"/>
<rectangle x1="24.8031" y1="6.4389" x2="25.4889" y2="6.4643" layer="21"/>
<rectangle x1="26.0731" y1="6.4389" x2="26.9113" y2="6.4643" layer="21"/>
<rectangle x1="27.6479" y1="6.4389" x2="28.3337" y2="6.4643" layer="21"/>
<rectangle x1="-0.0127" y1="6.4643" x2="1.2319" y2="6.4897" layer="21"/>
<rectangle x1="1.9685" y1="6.4643" x2="2.5781" y2="6.4897" layer="21"/>
<rectangle x1="3.2893" y1="6.4643" x2="3.9751" y2="6.4897" layer="21"/>
<rectangle x1="4.7117" y1="6.4643" x2="5.3467" y2="6.4897" layer="21"/>
<rectangle x1="6.0579" y1="6.4643" x2="7.3025" y2="6.4897" layer="21"/>
<rectangle x1="8.5217" y1="6.4643" x2="9.2075" y2="6.4897" layer="21"/>
<rectangle x1="9.8425" y1="6.4643" x2="10.5791" y2="6.4897" layer="21"/>
<rectangle x1="11.3665" y1="6.4643" x2="12.0777" y2="6.4897" layer="21"/>
<rectangle x1="13.2461" y1="6.4643" x2="14.2621" y2="6.4897" layer="21"/>
<rectangle x1="15.4051" y1="6.4643" x2="16.1163" y2="6.4897" layer="21"/>
<rectangle x1="17.8689" y1="6.4643" x2="18.5801" y2="6.4897" layer="21"/>
<rectangle x1="19.2151" y1="6.4643" x2="19.9263" y2="6.4897" layer="21"/>
<rectangle x1="20.6121" y1="6.4643" x2="21.3487" y2="6.4897" layer="21"/>
<rectangle x1="21.9329" y1="6.4643" x2="22.6695" y2="6.4897" layer="21"/>
<rectangle x1="23.3553" y1="6.4643" x2="24.0411" y2="6.4897" layer="21"/>
<rectangle x1="24.8031" y1="6.4643" x2="25.5143" y2="6.4897" layer="21"/>
<rectangle x1="26.0985" y1="6.4643" x2="26.9113" y2="6.4897" layer="21"/>
<rectangle x1="27.6225" y1="6.4643" x2="28.3337" y2="6.4897" layer="21"/>
<rectangle x1="0.0127" y1="6.4897" x2="1.2065" y2="6.5151" layer="21"/>
<rectangle x1="1.9431" y1="6.4897" x2="2.5781" y2="6.5151" layer="21"/>
<rectangle x1="3.3147" y1="6.4897" x2="3.9751" y2="6.5151" layer="21"/>
<rectangle x1="4.6863" y1="6.4897" x2="5.3467" y2="6.5151" layer="21"/>
<rectangle x1="6.0579" y1="6.4897" x2="7.3025" y2="6.5151" layer="21"/>
<rectangle x1="8.5217" y1="6.4897" x2="9.2075" y2="6.5151" layer="21"/>
<rectangle x1="9.8679" y1="6.4897" x2="10.5537" y2="6.5151" layer="21"/>
<rectangle x1="11.3919" y1="6.4897" x2="12.0777" y2="6.5151" layer="21"/>
<rectangle x1="13.2207" y1="6.4897" x2="14.2621" y2="6.5151" layer="21"/>
<rectangle x1="15.4051" y1="6.4897" x2="16.0909" y2="6.5151" layer="21"/>
<rectangle x1="17.8943" y1="6.4897" x2="18.5801" y2="6.5151" layer="21"/>
<rectangle x1="19.2151" y1="6.4897" x2="19.9009" y2="6.5151" layer="21"/>
<rectangle x1="20.6121" y1="6.4897" x2="21.3233" y2="6.5151" layer="21"/>
<rectangle x1="21.9583" y1="6.4897" x2="22.6949" y2="6.5151" layer="21"/>
<rectangle x1="23.3553" y1="6.4897" x2="24.0411" y2="6.5151" layer="21"/>
<rectangle x1="24.8031" y1="6.4897" x2="25.4889" y2="6.5151" layer="21"/>
<rectangle x1="26.1493" y1="6.4897" x2="26.9113" y2="6.5151" layer="21"/>
<rectangle x1="27.6479" y1="6.4897" x2="28.3337" y2="6.5151" layer="21"/>
<rectangle x1="-0.0127" y1="6.5151" x2="1.2319" y2="6.5405" layer="21"/>
<rectangle x1="1.9177" y1="6.5151" x2="2.6035" y2="6.5405" layer="21"/>
<rectangle x1="3.2893" y1="6.5151" x2="3.9751" y2="6.5405" layer="21"/>
<rectangle x1="4.6863" y1="6.5151" x2="5.3467" y2="6.5405" layer="21"/>
<rectangle x1="6.0833" y1="6.5151" x2="7.3025" y2="6.5405" layer="21"/>
<rectangle x1="8.5217" y1="6.5151" x2="9.2075" y2="6.5405" layer="21"/>
<rectangle x1="9.8425" y1="6.5151" x2="10.5283" y2="6.5405" layer="21"/>
<rectangle x1="11.3665" y1="6.5151" x2="12.0777" y2="6.5405" layer="21"/>
<rectangle x1="13.2207" y1="6.5151" x2="14.2875" y2="6.5405" layer="21"/>
<rectangle x1="15.4051" y1="6.5151" x2="16.1163" y2="6.5405" layer="21"/>
<rectangle x1="17.8689" y1="6.5151" x2="18.5801" y2="6.5405" layer="21"/>
<rectangle x1="19.1897" y1="6.5151" x2="19.9263" y2="6.5405" layer="21"/>
<rectangle x1="20.6121" y1="6.5151" x2="21.3233" y2="6.5405" layer="21"/>
<rectangle x1="21.9837" y1="6.5151" x2="22.6695" y2="6.5405" layer="21"/>
<rectangle x1="23.3553" y1="6.5151" x2="24.0411" y2="6.5405" layer="21"/>
<rectangle x1="24.8031" y1="6.5151" x2="25.5143" y2="6.5405" layer="21"/>
<rectangle x1="26.1493" y1="6.5151" x2="26.9367" y2="6.5405" layer="21"/>
<rectangle x1="27.6225" y1="6.5151" x2="28.3337" y2="6.5405" layer="21"/>
<rectangle x1="0.0127" y1="6.5405" x2="1.2065" y2="6.5659" layer="21"/>
<rectangle x1="1.9431" y1="6.5405" x2="2.6035" y2="6.5659" layer="21"/>
<rectangle x1="3.3147" y1="6.5405" x2="3.9751" y2="6.5659" layer="21"/>
<rectangle x1="4.6863" y1="6.5405" x2="5.3721" y2="6.5659" layer="21"/>
<rectangle x1="6.0579" y1="6.5405" x2="7.3025" y2="6.5659" layer="21"/>
<rectangle x1="8.5217" y1="6.5405" x2="9.2075" y2="6.5659" layer="21"/>
<rectangle x1="9.8425" y1="6.5405" x2="10.5283" y2="6.5659" layer="21"/>
<rectangle x1="11.3919" y1="6.5405" x2="12.0777" y2="6.5659" layer="21"/>
<rectangle x1="13.2207" y1="6.5405" x2="14.2621" y2="6.5659" layer="21"/>
<rectangle x1="15.4051" y1="6.5405" x2="16.0909" y2="6.5659" layer="21"/>
<rectangle x1="17.8943" y1="6.5405" x2="18.5801" y2="6.5659" layer="21"/>
<rectangle x1="19.2151" y1="6.5405" x2="19.9009" y2="6.5659" layer="21"/>
<rectangle x1="20.6121" y1="6.5405" x2="21.3233" y2="6.5659" layer="21"/>
<rectangle x1="21.9837" y1="6.5405" x2="22.6949" y2="6.5659" layer="21"/>
<rectangle x1="23.3553" y1="6.5405" x2="24.0411" y2="6.5659" layer="21"/>
<rectangle x1="24.8031" y1="6.5405" x2="25.4889" y2="6.5659" layer="21"/>
<rectangle x1="26.1747" y1="6.5405" x2="26.9113" y2="6.5659" layer="21"/>
<rectangle x1="27.6479" y1="6.5405" x2="28.3337" y2="6.5659" layer="21"/>
<rectangle x1="-0.0127" y1="6.5659" x2="1.2319" y2="6.5913" layer="21"/>
<rectangle x1="1.9177" y1="6.5659" x2="2.6035" y2="6.5913" layer="21"/>
<rectangle x1="3.2893" y1="6.5659" x2="3.9751" y2="6.5913" layer="21"/>
<rectangle x1="4.6609" y1="6.5659" x2="5.3721" y2="6.5913" layer="21"/>
<rectangle x1="6.0833" y1="6.5659" x2="7.3025" y2="6.5913" layer="21"/>
<rectangle x1="8.5217" y1="6.5659" x2="9.2075" y2="6.5913" layer="21"/>
<rectangle x1="9.8171" y1="6.5659" x2="10.5283" y2="6.5913" layer="21"/>
<rectangle x1="11.3665" y1="6.5659" x2="12.0777" y2="6.5913" layer="21"/>
<rectangle x1="13.1953" y1="6.5659" x2="14.2875" y2="6.5913" layer="21"/>
<rectangle x1="15.4051" y1="6.5659" x2="16.1163" y2="6.5913" layer="21"/>
<rectangle x1="17.8689" y1="6.5659" x2="18.5801" y2="6.5913" layer="21"/>
<rectangle x1="19.1897" y1="6.5659" x2="19.9009" y2="6.5913" layer="21"/>
<rectangle x1="20.6121" y1="6.5659" x2="21.2979" y2="6.5913" layer="21"/>
<rectangle x1="21.9837" y1="6.5659" x2="22.6695" y2="6.5913" layer="21"/>
<rectangle x1="23.3553" y1="6.5659" x2="24.0411" y2="6.5913" layer="21"/>
<rectangle x1="24.8031" y1="6.5659" x2="25.5143" y2="6.5913" layer="21"/>
<rectangle x1="26.2001" y1="6.5659" x2="26.9367" y2="6.5913" layer="21"/>
<rectangle x1="27.6225" y1="6.5659" x2="28.3337" y2="6.5913" layer="21"/>
<rectangle x1="0.0127" y1="6.5913" x2="1.2065" y2="6.6167" layer="21"/>
<rectangle x1="1.9177" y1="6.5913" x2="2.6289" y2="6.6167" layer="21"/>
<rectangle x1="3.3147" y1="6.5913" x2="3.9751" y2="6.6167" layer="21"/>
<rectangle x1="4.6863" y1="6.5913" x2="5.3721" y2="6.6167" layer="21"/>
<rectangle x1="6.0579" y1="6.5913" x2="7.3025" y2="6.6167" layer="21"/>
<rectangle x1="8.5217" y1="6.5913" x2="9.2075" y2="6.6167" layer="21"/>
<rectangle x1="9.8171" y1="6.5913" x2="10.5029" y2="6.6167" layer="21"/>
<rectangle x1="11.3919" y1="6.5913" x2="12.0777" y2="6.6167" layer="21"/>
<rectangle x1="13.2207" y1="6.5913" x2="14.2875" y2="6.6167" layer="21"/>
<rectangle x1="15.4051" y1="6.5913" x2="16.0909" y2="6.6167" layer="21"/>
<rectangle x1="17.8943" y1="6.5913" x2="18.5801" y2="6.6167" layer="21"/>
<rectangle x1="19.1897" y1="6.5913" x2="19.9009" y2="6.6167" layer="21"/>
<rectangle x1="20.6121" y1="6.5913" x2="21.2979" y2="6.6167" layer="21"/>
<rectangle x1="22.0091" y1="6.5913" x2="22.6949" y2="6.6167" layer="21"/>
<rectangle x1="23.3553" y1="6.5913" x2="24.0411" y2="6.6167" layer="21"/>
<rectangle x1="24.8031" y1="6.5913" x2="25.4889" y2="6.6167" layer="21"/>
<rectangle x1="26.2255" y1="6.5913" x2="26.9113" y2="6.6167" layer="21"/>
<rectangle x1="27.6479" y1="6.5913" x2="28.3337" y2="6.6167" layer="21"/>
<rectangle x1="-0.0127" y1="6.6167" x2="1.2319" y2="6.6421" layer="21"/>
<rectangle x1="1.9177" y1="6.6167" x2="2.6035" y2="6.6421" layer="21"/>
<rectangle x1="3.2893" y1="6.6167" x2="3.9751" y2="6.6421" layer="21"/>
<rectangle x1="4.6609" y1="6.6167" x2="5.3975" y2="6.6421" layer="21"/>
<rectangle x1="6.0833" y1="6.6167" x2="7.3025" y2="6.6421" layer="21"/>
<rectangle x1="8.5217" y1="6.6167" x2="9.2075" y2="6.6421" layer="21"/>
<rectangle x1="9.7917" y1="6.6167" x2="10.5283" y2="6.6421" layer="21"/>
<rectangle x1="11.3665" y1="6.6167" x2="12.0777" y2="6.6421" layer="21"/>
<rectangle x1="13.1953" y1="6.6167" x2="14.2875" y2="6.6421" layer="21"/>
<rectangle x1="15.4051" y1="6.6167" x2="16.1163" y2="6.6421" layer="21"/>
<rectangle x1="17.8689" y1="6.6167" x2="18.5801" y2="6.6421" layer="21"/>
<rectangle x1="19.1897" y1="6.6167" x2="19.8755" y2="6.6421" layer="21"/>
<rectangle x1="20.6121" y1="6.6167" x2="21.2979" y2="6.6421" layer="21"/>
<rectangle x1="21.9837" y1="6.6167" x2="22.6695" y2="6.6421" layer="21"/>
<rectangle x1="23.3553" y1="6.6167" x2="24.0411" y2="6.6421" layer="21"/>
<rectangle x1="24.8031" y1="6.6167" x2="25.5143" y2="6.6421" layer="21"/>
<rectangle x1="26.2001" y1="6.6167" x2="26.9367" y2="6.6421" layer="21"/>
<rectangle x1="27.6225" y1="6.6167" x2="28.3337" y2="6.6421" layer="21"/>
<rectangle x1="0.0127" y1="6.6421" x2="1.2065" y2="6.6675" layer="21"/>
<rectangle x1="1.9177" y1="6.6421" x2="2.6289" y2="6.6675" layer="21"/>
<rectangle x1="3.3147" y1="6.6421" x2="3.9751" y2="6.6675" layer="21"/>
<rectangle x1="4.6609" y1="6.6421" x2="5.3721" y2="6.6675" layer="21"/>
<rectangle x1="6.0579" y1="6.6421" x2="7.3025" y2="6.6675" layer="21"/>
<rectangle x1="8.5217" y1="6.6421" x2="9.2075" y2="6.6675" layer="21"/>
<rectangle x1="9.8171" y1="6.6421" x2="10.5029" y2="6.6675" layer="21"/>
<rectangle x1="11.3919" y1="6.6421" x2="12.0777" y2="6.6675" layer="21"/>
<rectangle x1="13.2207" y1="6.6421" x2="14.2875" y2="6.6675" layer="21"/>
<rectangle x1="15.4051" y1="6.6421" x2="16.0909" y2="6.6675" layer="21"/>
<rectangle x1="17.8943" y1="6.6421" x2="18.5801" y2="6.6675" layer="21"/>
<rectangle x1="19.1643" y1="6.6421" x2="19.8501" y2="6.6675" layer="21"/>
<rectangle x1="20.6121" y1="6.6421" x2="21.2725" y2="6.6675" layer="21"/>
<rectangle x1="22.0091" y1="6.6421" x2="22.6949" y2="6.6675" layer="21"/>
<rectangle x1="23.3553" y1="6.6421" x2="24.0411" y2="6.6675" layer="21"/>
<rectangle x1="24.8031" y1="6.6421" x2="25.4889" y2="6.6675" layer="21"/>
<rectangle x1="26.2255" y1="6.6421" x2="26.9113" y2="6.6675" layer="21"/>
<rectangle x1="27.6479" y1="6.6421" x2="28.3337" y2="6.6675" layer="21"/>
<rectangle x1="-0.0127" y1="6.6675" x2="1.2319" y2="6.6929" layer="21"/>
<rectangle x1="1.9177" y1="6.6675" x2="2.6289" y2="6.6929" layer="21"/>
<rectangle x1="3.2893" y1="6.6675" x2="3.9751" y2="6.6929" layer="21"/>
<rectangle x1="4.6609" y1="6.6675" x2="5.3975" y2="6.6929" layer="21"/>
<rectangle x1="6.0833" y1="6.6675" x2="7.3025" y2="6.6929" layer="21"/>
<rectangle x1="8.5217" y1="6.6675" x2="9.2075" y2="6.6929" layer="21"/>
<rectangle x1="9.7917" y1="6.6675" x2="10.5029" y2="6.6929" layer="21"/>
<rectangle x1="11.3665" y1="6.6675" x2="12.0777" y2="6.6929" layer="21"/>
<rectangle x1="13.1953" y1="6.6675" x2="14.2875" y2="6.6929" layer="21"/>
<rectangle x1="15.4051" y1="6.6675" x2="16.1163" y2="6.6929" layer="21"/>
<rectangle x1="17.8689" y1="6.6675" x2="18.5801" y2="6.6929" layer="21"/>
<rectangle x1="19.1389" y1="6.6675" x2="19.8755" y2="6.6929" layer="21"/>
<rectangle x1="20.6121" y1="6.6675" x2="21.2979" y2="6.6929" layer="21"/>
<rectangle x1="21.9837" y1="6.6675" x2="22.6695" y2="6.6929" layer="21"/>
<rectangle x1="23.3553" y1="6.6675" x2="24.0411" y2="6.6929" layer="21"/>
<rectangle x1="24.8031" y1="6.6675" x2="25.5143" y2="6.6929" layer="21"/>
<rectangle x1="26.2001" y1="6.6675" x2="26.9367" y2="6.6929" layer="21"/>
<rectangle x1="27.6225" y1="6.6675" x2="28.3337" y2="6.6929" layer="21"/>
<rectangle x1="0.0127" y1="6.6929" x2="1.2065" y2="6.7183" layer="21"/>
<rectangle x1="1.8923" y1="6.6929" x2="2.6289" y2="6.7183" layer="21"/>
<rectangle x1="3.3147" y1="6.6929" x2="3.9751" y2="6.7183" layer="21"/>
<rectangle x1="4.6609" y1="6.6929" x2="5.3721" y2="6.7183" layer="21"/>
<rectangle x1="6.0579" y1="6.6929" x2="7.3025" y2="6.7183" layer="21"/>
<rectangle x1="8.5217" y1="6.6929" x2="9.2075" y2="6.7183" layer="21"/>
<rectangle x1="9.7917" y1="6.6929" x2="10.4775" y2="6.7183" layer="21"/>
<rectangle x1="11.3919" y1="6.6929" x2="12.0777" y2="6.7183" layer="21"/>
<rectangle x1="13.1953" y1="6.6929" x2="14.3129" y2="6.7183" layer="21"/>
<rectangle x1="15.4051" y1="6.6929" x2="16.0909" y2="6.7183" layer="21"/>
<rectangle x1="17.8943" y1="6.6929" x2="18.5801" y2="6.7183" layer="21"/>
<rectangle x1="19.1643" y1="6.6929" x2="19.8501" y2="6.7183" layer="21"/>
<rectangle x1="20.6121" y1="6.6929" x2="21.2725" y2="6.7183" layer="21"/>
<rectangle x1="22.0091" y1="6.6929" x2="22.6949" y2="6.7183" layer="21"/>
<rectangle x1="23.3553" y1="6.6929" x2="24.0411" y2="6.7183" layer="21"/>
<rectangle x1="24.8031" y1="6.6929" x2="25.4889" y2="6.7183" layer="21"/>
<rectangle x1="26.2255" y1="6.6929" x2="26.9113" y2="6.7183" layer="21"/>
<rectangle x1="27.6479" y1="6.6929" x2="28.3337" y2="6.7183" layer="21"/>
<rectangle x1="-0.0127" y1="6.7183" x2="1.2319" y2="6.7437" layer="21"/>
<rectangle x1="1.9177" y1="6.7183" x2="2.6289" y2="6.7437" layer="21"/>
<rectangle x1="3.2893" y1="6.7183" x2="3.9751" y2="6.7437" layer="21"/>
<rectangle x1="4.6609" y1="6.7183" x2="5.3975" y2="6.7437" layer="21"/>
<rectangle x1="6.0833" y1="6.7183" x2="7.3025" y2="6.7437" layer="21"/>
<rectangle x1="8.5217" y1="6.7183" x2="9.2075" y2="6.7437" layer="21"/>
<rectangle x1="9.7917" y1="6.7183" x2="10.4775" y2="6.7437" layer="21"/>
<rectangle x1="11.3665" y1="6.7183" x2="12.0777" y2="6.7437" layer="21"/>
<rectangle x1="13.1953" y1="6.7183" x2="14.3129" y2="6.7437" layer="21"/>
<rectangle x1="15.4051" y1="6.7183" x2="16.1163" y2="6.7437" layer="21"/>
<rectangle x1="17.8689" y1="6.7183" x2="18.5801" y2="6.7437" layer="21"/>
<rectangle x1="19.1389" y1="6.7183" x2="19.8247" y2="6.7437" layer="21"/>
<rectangle x1="20.6121" y1="6.7183" x2="21.2979" y2="6.7437" layer="21"/>
<rectangle x1="21.9837" y1="6.7183" x2="22.6695" y2="6.7437" layer="21"/>
<rectangle x1="23.3553" y1="6.7183" x2="24.0411" y2="6.7437" layer="21"/>
<rectangle x1="24.8031" y1="6.7183" x2="25.5143" y2="6.7437" layer="21"/>
<rectangle x1="26.2255" y1="6.7183" x2="26.9367" y2="6.7437" layer="21"/>
<rectangle x1="27.6225" y1="6.7183" x2="28.3337" y2="6.7437" layer="21"/>
<rectangle x1="0.0127" y1="6.7437" x2="1.2065" y2="6.7691" layer="21"/>
<rectangle x1="1.8923" y1="6.7437" x2="2.6289" y2="6.7691" layer="21"/>
<rectangle x1="3.3147" y1="6.7437" x2="3.9751" y2="6.7691" layer="21"/>
<rectangle x1="4.6609" y1="6.7437" x2="5.3721" y2="6.7691" layer="21"/>
<rectangle x1="6.0579" y1="6.7437" x2="7.3025" y2="6.7691" layer="21"/>
<rectangle x1="8.5217" y1="6.7437" x2="9.2075" y2="6.7691" layer="21"/>
<rectangle x1="9.7663" y1="6.7437" x2="10.4521" y2="6.7691" layer="21"/>
<rectangle x1="11.3919" y1="6.7437" x2="12.0777" y2="6.7691" layer="21"/>
<rectangle x1="13.1699" y1="6.7437" x2="14.3129" y2="6.7691" layer="21"/>
<rectangle x1="15.4051" y1="6.7437" x2="16.0909" y2="6.7691" layer="21"/>
<rectangle x1="17.8943" y1="6.7437" x2="18.5801" y2="6.7691" layer="21"/>
<rectangle x1="19.1389" y1="6.7437" x2="19.8247" y2="6.7691" layer="21"/>
<rectangle x1="20.6121" y1="6.7437" x2="21.2725" y2="6.7691" layer="21"/>
<rectangle x1="22.0091" y1="6.7437" x2="22.6949" y2="6.7691" layer="21"/>
<rectangle x1="23.3553" y1="6.7437" x2="24.0411" y2="6.7691" layer="21"/>
<rectangle x1="24.8031" y1="6.7437" x2="25.4889" y2="6.7691" layer="21"/>
<rectangle x1="26.2255" y1="6.7437" x2="26.9113" y2="6.7691" layer="21"/>
<rectangle x1="27.6479" y1="6.7437" x2="28.3337" y2="6.7691" layer="21"/>
<rectangle x1="-0.0127" y1="6.7691" x2="1.2319" y2="6.7945" layer="21"/>
<rectangle x1="1.9177" y1="6.7691" x2="2.6289" y2="6.7945" layer="21"/>
<rectangle x1="3.2893" y1="6.7691" x2="3.9751" y2="6.7945" layer="21"/>
<rectangle x1="4.6609" y1="6.7691" x2="5.3975" y2="6.7945" layer="21"/>
<rectangle x1="6.0833" y1="6.7691" x2="7.3025" y2="6.7945" layer="21"/>
<rectangle x1="8.5217" y1="6.7691" x2="9.2075" y2="6.7945" layer="21"/>
<rectangle x1="9.7409" y1="6.7691" x2="10.4775" y2="6.7945" layer="21"/>
<rectangle x1="11.3665" y1="6.7691" x2="12.0777" y2="6.7945" layer="21"/>
<rectangle x1="13.1699" y1="6.7691" x2="14.3383" y2="6.7945" layer="21"/>
<rectangle x1="15.4051" y1="6.7691" x2="16.1163" y2="6.7945" layer="21"/>
<rectangle x1="17.8689" y1="6.7691" x2="18.5801" y2="6.7945" layer="21"/>
<rectangle x1="19.1389" y1="6.7691" x2="19.8247" y2="6.7945" layer="21"/>
<rectangle x1="20.6121" y1="6.7691" x2="21.2979" y2="6.7945" layer="21"/>
<rectangle x1="21.9837" y1="6.7691" x2="22.6695" y2="6.7945" layer="21"/>
<rectangle x1="23.3553" y1="6.7691" x2="24.0411" y2="6.7945" layer="21"/>
<rectangle x1="24.8031" y1="6.7691" x2="25.5143" y2="6.7945" layer="21"/>
<rectangle x1="26.2255" y1="6.7691" x2="26.9367" y2="6.7945" layer="21"/>
<rectangle x1="27.6225" y1="6.7691" x2="28.3337" y2="6.7945" layer="21"/>
<rectangle x1="0.0127" y1="6.7945" x2="1.2065" y2="6.8199" layer="21"/>
<rectangle x1="1.8923" y1="6.7945" x2="2.6289" y2="6.8199" layer="21"/>
<rectangle x1="3.3147" y1="6.7945" x2="3.9751" y2="6.8199" layer="21"/>
<rectangle x1="4.6609" y1="6.7945" x2="5.3721" y2="6.8199" layer="21"/>
<rectangle x1="6.0579" y1="6.7945" x2="7.3025" y2="6.8199" layer="21"/>
<rectangle x1="8.5217" y1="6.7945" x2="9.2075" y2="6.8199" layer="21"/>
<rectangle x1="9.7663" y1="6.7945" x2="10.4521" y2="6.8199" layer="21"/>
<rectangle x1="11.3919" y1="6.7945" x2="12.0777" y2="6.8199" layer="21"/>
<rectangle x1="13.1699" y1="6.7945" x2="14.3129" y2="6.8199" layer="21"/>
<rectangle x1="15.4051" y1="6.7945" x2="16.0909" y2="6.8199" layer="21"/>
<rectangle x1="17.8943" y1="6.7945" x2="18.5801" y2="6.8199" layer="21"/>
<rectangle x1="19.1135" y1="6.7945" x2="19.7993" y2="6.8199" layer="21"/>
<rectangle x1="20.6121" y1="6.7945" x2="21.2725" y2="6.8199" layer="21"/>
<rectangle x1="22.0091" y1="6.7945" x2="22.6949" y2="6.8199" layer="21"/>
<rectangle x1="23.3553" y1="6.7945" x2="24.0411" y2="6.8199" layer="21"/>
<rectangle x1="24.8031" y1="6.7945" x2="25.4889" y2="6.8199" layer="21"/>
<rectangle x1="26.2255" y1="6.7945" x2="26.9113" y2="6.8199" layer="21"/>
<rectangle x1="27.6479" y1="6.7945" x2="28.3337" y2="6.8199" layer="21"/>
<rectangle x1="-0.0127" y1="6.8199" x2="1.2319" y2="6.8453" layer="21"/>
<rectangle x1="1.9177" y1="6.8199" x2="2.6289" y2="6.8453" layer="21"/>
<rectangle x1="3.2893" y1="6.8199" x2="3.9751" y2="6.8453" layer="21"/>
<rectangle x1="4.6609" y1="6.8199" x2="5.3975" y2="6.8453" layer="21"/>
<rectangle x1="6.0833" y1="6.8199" x2="7.3025" y2="6.8453" layer="21"/>
<rectangle x1="8.5217" y1="6.8199" x2="9.2075" y2="6.8453" layer="21"/>
<rectangle x1="9.7409" y1="6.8199" x2="10.4267" y2="6.8453" layer="21"/>
<rectangle x1="11.3665" y1="6.8199" x2="12.0777" y2="6.8453" layer="21"/>
<rectangle x1="13.1445" y1="6.8199" x2="14.3383" y2="6.8453" layer="21"/>
<rectangle x1="15.4051" y1="6.8199" x2="16.1163" y2="6.8453" layer="21"/>
<rectangle x1="17.8689" y1="6.8199" x2="18.5801" y2="6.8453" layer="21"/>
<rectangle x1="19.1135" y1="6.8199" x2="19.7993" y2="6.8453" layer="21"/>
<rectangle x1="20.6121" y1="6.8199" x2="21.2979" y2="6.8453" layer="21"/>
<rectangle x1="21.9837" y1="6.8199" x2="22.6695" y2="6.8453" layer="21"/>
<rectangle x1="23.3553" y1="6.8199" x2="24.0411" y2="6.8453" layer="21"/>
<rectangle x1="24.8031" y1="6.8199" x2="25.5143" y2="6.8453" layer="21"/>
<rectangle x1="26.2255" y1="6.8199" x2="26.9367" y2="6.8453" layer="21"/>
<rectangle x1="27.6225" y1="6.8199" x2="28.3337" y2="6.8453" layer="21"/>
<rectangle x1="0.0127" y1="6.8453" x2="1.2065" y2="6.8707" layer="21"/>
<rectangle x1="1.8923" y1="6.8453" x2="2.6289" y2="6.8707" layer="21"/>
<rectangle x1="3.3147" y1="6.8453" x2="3.9751" y2="6.8707" layer="21"/>
<rectangle x1="4.6609" y1="6.8453" x2="5.3721" y2="6.8707" layer="21"/>
<rectangle x1="6.0579" y1="6.8453" x2="7.3025" y2="6.8707" layer="21"/>
<rectangle x1="8.5217" y1="6.8453" x2="9.2075" y2="6.8707" layer="21"/>
<rectangle x1="9.7409" y1="6.8453" x2="10.4267" y2="6.8707" layer="21"/>
<rectangle x1="11.3919" y1="6.8453" x2="12.0777" y2="6.8707" layer="21"/>
<rectangle x1="13.1699" y1="6.8453" x2="14.3129" y2="6.8707" layer="21"/>
<rectangle x1="15.4051" y1="6.8453" x2="16.0909" y2="6.8707" layer="21"/>
<rectangle x1="17.8943" y1="6.8453" x2="18.5801" y2="6.8707" layer="21"/>
<rectangle x1="19.1135" y1="6.8453" x2="19.7993" y2="6.8707" layer="21"/>
<rectangle x1="20.6121" y1="6.8453" x2="21.2725" y2="6.8707" layer="21"/>
<rectangle x1="22.0091" y1="6.8453" x2="22.6949" y2="6.8707" layer="21"/>
<rectangle x1="23.3553" y1="6.8453" x2="24.0411" y2="6.8707" layer="21"/>
<rectangle x1="24.8031" y1="6.8453" x2="25.4889" y2="6.8707" layer="21"/>
<rectangle x1="26.2255" y1="6.8453" x2="26.9113" y2="6.8707" layer="21"/>
<rectangle x1="27.6479" y1="6.8453" x2="28.3337" y2="6.8707" layer="21"/>
<rectangle x1="-0.0127" y1="6.8707" x2="1.2319" y2="6.8961" layer="21"/>
<rectangle x1="1.9177" y1="6.8707" x2="2.6289" y2="6.8961" layer="21"/>
<rectangle x1="3.2893" y1="6.8707" x2="3.9751" y2="6.8961" layer="21"/>
<rectangle x1="4.6609" y1="6.8707" x2="5.3975" y2="6.8961" layer="21"/>
<rectangle x1="6.0833" y1="6.8707" x2="7.3025" y2="6.8961" layer="21"/>
<rectangle x1="8.5217" y1="6.8707" x2="9.2075" y2="6.8961" layer="21"/>
<rectangle x1="9.7409" y1="6.8707" x2="10.4267" y2="6.8961" layer="21"/>
<rectangle x1="11.3665" y1="6.8707" x2="12.0777" y2="6.8961" layer="21"/>
<rectangle x1="13.1445" y1="6.8707" x2="14.3383" y2="6.8961" layer="21"/>
<rectangle x1="15.4051" y1="6.8707" x2="16.1163" y2="6.8961" layer="21"/>
<rectangle x1="17.8689" y1="6.8707" x2="18.5801" y2="6.8961" layer="21"/>
<rectangle x1="19.0881" y1="6.8707" x2="19.7739" y2="6.8961" layer="21"/>
<rectangle x1="20.6121" y1="6.8707" x2="21.2979" y2="6.8961" layer="21"/>
<rectangle x1="21.9837" y1="6.8707" x2="22.6695" y2="6.8961" layer="21"/>
<rectangle x1="23.3553" y1="6.8707" x2="24.0411" y2="6.8961" layer="21"/>
<rectangle x1="24.8031" y1="6.8707" x2="25.5143" y2="6.8961" layer="21"/>
<rectangle x1="26.2255" y1="6.8707" x2="26.9367" y2="6.8961" layer="21"/>
<rectangle x1="27.6225" y1="6.8707" x2="28.3337" y2="6.8961" layer="21"/>
<rectangle x1="0.0127" y1="6.8961" x2="1.2065" y2="6.9215" layer="21"/>
<rectangle x1="1.8923" y1="6.8961" x2="2.6289" y2="6.9215" layer="21"/>
<rectangle x1="3.3147" y1="6.8961" x2="3.9751" y2="6.9215" layer="21"/>
<rectangle x1="4.6609" y1="6.8961" x2="5.3721" y2="6.9215" layer="21"/>
<rectangle x1="6.0579" y1="6.8961" x2="7.3025" y2="6.9215" layer="21"/>
<rectangle x1="8.5217" y1="6.8961" x2="9.2075" y2="6.9215" layer="21"/>
<rectangle x1="9.7155" y1="6.8961" x2="10.4013" y2="6.9215" layer="21"/>
<rectangle x1="11.3919" y1="6.8961" x2="12.0777" y2="6.9215" layer="21"/>
<rectangle x1="13.1699" y1="6.8961" x2="13.7541" y2="6.9215" layer="21"/>
<rectangle x1="13.7795" y1="6.8961" x2="14.3383" y2="6.9215" layer="21"/>
<rectangle x1="15.4051" y1="6.8961" x2="16.0909" y2="6.9215" layer="21"/>
<rectangle x1="17.8943" y1="6.8961" x2="18.5801" y2="6.9215" layer="21"/>
<rectangle x1="19.0881" y1="6.8961" x2="19.7739" y2="6.9215" layer="21"/>
<rectangle x1="20.6121" y1="6.8961" x2="21.2725" y2="6.9215" layer="21"/>
<rectangle x1="22.0091" y1="6.8961" x2="22.6949" y2="6.9215" layer="21"/>
<rectangle x1="23.3553" y1="6.8961" x2="24.0411" y2="6.9215" layer="21"/>
<rectangle x1="24.8031" y1="6.8961" x2="25.4889" y2="6.9215" layer="21"/>
<rectangle x1="26.2255" y1="6.8961" x2="26.9113" y2="6.9215" layer="21"/>
<rectangle x1="27.6479" y1="6.8961" x2="28.3337" y2="6.9215" layer="21"/>
<rectangle x1="-0.0127" y1="6.9215" x2="1.2319" y2="6.9469" layer="21"/>
<rectangle x1="1.9177" y1="6.9215" x2="2.6289" y2="6.9469" layer="21"/>
<rectangle x1="3.2893" y1="6.9215" x2="3.9751" y2="6.9469" layer="21"/>
<rectangle x1="4.6609" y1="6.9215" x2="5.3975" y2="6.9469" layer="21"/>
<rectangle x1="6.0833" y1="6.9215" x2="7.3025" y2="6.9469" layer="21"/>
<rectangle x1="8.5217" y1="6.9215" x2="9.2075" y2="6.9469" layer="21"/>
<rectangle x1="9.7155" y1="6.9215" x2="10.4013" y2="6.9469" layer="21"/>
<rectangle x1="11.3665" y1="6.9215" x2="12.0777" y2="6.9469" layer="21"/>
<rectangle x1="13.1445" y1="6.9215" x2="14.3383" y2="6.9469" layer="21"/>
<rectangle x1="15.4051" y1="6.9215" x2="16.1163" y2="6.9469" layer="21"/>
<rectangle x1="17.8689" y1="6.9215" x2="18.5801" y2="6.9469" layer="21"/>
<rectangle x1="19.0881" y1="6.9215" x2="19.7739" y2="6.9469" layer="21"/>
<rectangle x1="20.6121" y1="6.9215" x2="21.2979" y2="6.9469" layer="21"/>
<rectangle x1="21.9837" y1="6.9215" x2="22.6695" y2="6.9469" layer="21"/>
<rectangle x1="23.3553" y1="6.9215" x2="24.0411" y2="6.9469" layer="21"/>
<rectangle x1="24.8031" y1="6.9215" x2="25.5143" y2="6.9469" layer="21"/>
<rectangle x1="26.2255" y1="6.9215" x2="26.9367" y2="6.9469" layer="21"/>
<rectangle x1="27.6225" y1="6.9215" x2="28.3337" y2="6.9469" layer="21"/>
<rectangle x1="0.0127" y1="6.9469" x2="1.2065" y2="6.9723" layer="21"/>
<rectangle x1="1.8923" y1="6.9469" x2="2.6289" y2="6.9723" layer="21"/>
<rectangle x1="3.3147" y1="6.9469" x2="3.9751" y2="6.9723" layer="21"/>
<rectangle x1="4.6609" y1="6.9469" x2="5.3721" y2="6.9723" layer="21"/>
<rectangle x1="6.0579" y1="6.9469" x2="7.3025" y2="6.9723" layer="21"/>
<rectangle x1="8.5217" y1="6.9469" x2="9.2075" y2="6.9723" layer="21"/>
<rectangle x1="9.7155" y1="6.9469" x2="10.4013" y2="6.9723" layer="21"/>
<rectangle x1="11.3919" y1="6.9469" x2="12.0777" y2="6.9723" layer="21"/>
<rectangle x1="13.1445" y1="6.9469" x2="13.7541" y2="6.9723" layer="21"/>
<rectangle x1="13.7795" y1="6.9469" x2="14.3637" y2="6.9723" layer="21"/>
<rectangle x1="15.4051" y1="6.9469" x2="16.0909" y2="6.9723" layer="21"/>
<rectangle x1="17.8943" y1="6.9469" x2="18.5801" y2="6.9723" layer="21"/>
<rectangle x1="19.0627" y1="6.9469" x2="19.7485" y2="6.9723" layer="21"/>
<rectangle x1="20.6121" y1="6.9469" x2="21.2725" y2="6.9723" layer="21"/>
<rectangle x1="22.0091" y1="6.9469" x2="22.6949" y2="6.9723" layer="21"/>
<rectangle x1="23.3553" y1="6.9469" x2="24.0411" y2="6.9723" layer="21"/>
<rectangle x1="24.8031" y1="6.9469" x2="25.4889" y2="6.9723" layer="21"/>
<rectangle x1="26.2255" y1="6.9469" x2="26.9113" y2="6.9723" layer="21"/>
<rectangle x1="27.6479" y1="6.9469" x2="28.3337" y2="6.9723" layer="21"/>
<rectangle x1="-0.0127" y1="6.9723" x2="1.2319" y2="6.9977" layer="21"/>
<rectangle x1="1.9177" y1="6.9723" x2="2.6289" y2="6.9977" layer="21"/>
<rectangle x1="3.2893" y1="6.9723" x2="3.9751" y2="6.9977" layer="21"/>
<rectangle x1="4.6609" y1="6.9723" x2="5.3975" y2="6.9977" layer="21"/>
<rectangle x1="6.0833" y1="6.9723" x2="7.3025" y2="6.9977" layer="21"/>
<rectangle x1="8.5217" y1="6.9723" x2="9.2075" y2="6.9977" layer="21"/>
<rectangle x1="9.6901" y1="6.9723" x2="10.3759" y2="6.9977" layer="21"/>
<rectangle x1="11.3665" y1="6.9723" x2="12.0777" y2="6.9977" layer="21"/>
<rectangle x1="13.1445" y1="6.9723" x2="13.7541" y2="6.9977" layer="21"/>
<rectangle x1="13.7795" y1="6.9723" x2="14.3637" y2="6.9977" layer="21"/>
<rectangle x1="15.4051" y1="6.9723" x2="16.1163" y2="6.9977" layer="21"/>
<rectangle x1="17.8689" y1="6.9723" x2="18.5801" y2="6.9977" layer="21"/>
<rectangle x1="19.0627" y1="6.9723" x2="19.7739" y2="6.9977" layer="21"/>
<rectangle x1="20.6121" y1="6.9723" x2="21.2979" y2="6.9977" layer="21"/>
<rectangle x1="21.9837" y1="6.9723" x2="22.6695" y2="6.9977" layer="21"/>
<rectangle x1="23.3553" y1="6.9723" x2="24.0411" y2="6.9977" layer="21"/>
<rectangle x1="24.8031" y1="6.9723" x2="25.5143" y2="6.9977" layer="21"/>
<rectangle x1="26.2255" y1="6.9723" x2="26.9367" y2="6.9977" layer="21"/>
<rectangle x1="27.6225" y1="6.9723" x2="28.3337" y2="6.9977" layer="21"/>
<rectangle x1="0.0127" y1="6.9977" x2="1.2065" y2="7.0231" layer="21"/>
<rectangle x1="1.8923" y1="6.9977" x2="2.6289" y2="7.0231" layer="21"/>
<rectangle x1="3.3147" y1="6.9977" x2="3.9751" y2="7.0231" layer="21"/>
<rectangle x1="4.6609" y1="6.9977" x2="5.3721" y2="7.0231" layer="21"/>
<rectangle x1="6.0579" y1="6.9977" x2="7.3025" y2="7.0231" layer="21"/>
<rectangle x1="8.5217" y1="6.9977" x2="9.2075" y2="7.0231" layer="21"/>
<rectangle x1="9.6901" y1="6.9977" x2="10.3759" y2="7.0231" layer="21"/>
<rectangle x1="11.3919" y1="6.9977" x2="12.0777" y2="7.0231" layer="21"/>
<rectangle x1="13.1191" y1="6.9977" x2="13.7541" y2="7.0231" layer="21"/>
<rectangle x1="13.7795" y1="6.9977" x2="14.3637" y2="7.0231" layer="21"/>
<rectangle x1="15.4051" y1="6.9977" x2="16.0909" y2="7.0231" layer="21"/>
<rectangle x1="17.8943" y1="6.9977" x2="18.5801" y2="7.0231" layer="21"/>
<rectangle x1="19.0627" y1="6.9977" x2="19.7485" y2="7.0231" layer="21"/>
<rectangle x1="20.6121" y1="6.9977" x2="21.2725" y2="7.0231" layer="21"/>
<rectangle x1="22.0091" y1="6.9977" x2="22.6949" y2="7.0231" layer="21"/>
<rectangle x1="23.3553" y1="6.9977" x2="24.0411" y2="7.0231" layer="21"/>
<rectangle x1="24.8031" y1="6.9977" x2="25.4889" y2="7.0231" layer="21"/>
<rectangle x1="26.2255" y1="6.9977" x2="26.9113" y2="7.0231" layer="21"/>
<rectangle x1="27.6479" y1="6.9977" x2="28.3337" y2="7.0231" layer="21"/>
<rectangle x1="-0.0127" y1="7.0231" x2="1.2319" y2="7.0485" layer="21"/>
<rectangle x1="1.9177" y1="7.0231" x2="2.6289" y2="7.0485" layer="21"/>
<rectangle x1="3.2893" y1="7.0231" x2="3.9751" y2="7.0485" layer="21"/>
<rectangle x1="4.6609" y1="7.0231" x2="5.3975" y2="7.0485" layer="21"/>
<rectangle x1="6.0833" y1="7.0231" x2="7.3025" y2="7.0485" layer="21"/>
<rectangle x1="8.5217" y1="7.0231" x2="9.2075" y2="7.0485" layer="21"/>
<rectangle x1="9.6901" y1="7.0231" x2="10.3759" y2="7.0485" layer="21"/>
<rectangle x1="11.3665" y1="7.0231" x2="12.0777" y2="7.0485" layer="21"/>
<rectangle x1="13.1191" y1="7.0231" x2="13.7287" y2="7.0485" layer="21"/>
<rectangle x1="13.8049" y1="7.0231" x2="14.3891" y2="7.0485" layer="21"/>
<rectangle x1="15.4051" y1="7.0231" x2="16.1163" y2="7.0485" layer="21"/>
<rectangle x1="17.8689" y1="7.0231" x2="18.5801" y2="7.0485" layer="21"/>
<rectangle x1="19.0373" y1="7.0231" x2="19.7231" y2="7.0485" layer="21"/>
<rectangle x1="20.6121" y1="7.0231" x2="21.2979" y2="7.0485" layer="21"/>
<rectangle x1="21.9837" y1="7.0231" x2="22.6695" y2="7.0485" layer="21"/>
<rectangle x1="23.3553" y1="7.0231" x2="24.0411" y2="7.0485" layer="21"/>
<rectangle x1="24.8031" y1="7.0231" x2="25.5143" y2="7.0485" layer="21"/>
<rectangle x1="26.2255" y1="7.0231" x2="26.9367" y2="7.0485" layer="21"/>
<rectangle x1="27.6225" y1="7.0231" x2="28.3337" y2="7.0485" layer="21"/>
<rectangle x1="0.0127" y1="7.0485" x2="1.2065" y2="7.0739" layer="21"/>
<rectangle x1="1.8923" y1="7.0485" x2="2.6289" y2="7.0739" layer="21"/>
<rectangle x1="3.3147" y1="7.0485" x2="3.9751" y2="7.0739" layer="21"/>
<rectangle x1="4.6609" y1="7.0485" x2="5.3721" y2="7.0739" layer="21"/>
<rectangle x1="6.0579" y1="7.0485" x2="7.3025" y2="7.0739" layer="21"/>
<rectangle x1="8.5217" y1="7.0485" x2="9.2075" y2="7.0739" layer="21"/>
<rectangle x1="9.6647" y1="7.0485" x2="10.3505" y2="7.0739" layer="21"/>
<rectangle x1="11.3919" y1="7.0485" x2="12.0777" y2="7.0739" layer="21"/>
<rectangle x1="13.1191" y1="7.0485" x2="13.7541" y2="7.0739" layer="21"/>
<rectangle x1="13.7795" y1="7.0485" x2="14.3637" y2="7.0739" layer="21"/>
<rectangle x1="15.4051" y1="7.0485" x2="16.0909" y2="7.0739" layer="21"/>
<rectangle x1="17.8943" y1="7.0485" x2="18.5801" y2="7.0739" layer="21"/>
<rectangle x1="19.0627" y1="7.0485" x2="19.7231" y2="7.0739" layer="21"/>
<rectangle x1="20.6121" y1="7.0485" x2="21.2725" y2="7.0739" layer="21"/>
<rectangle x1="22.0091" y1="7.0485" x2="22.6949" y2="7.0739" layer="21"/>
<rectangle x1="23.3553" y1="7.0485" x2="24.0411" y2="7.0739" layer="21"/>
<rectangle x1="24.8031" y1="7.0485" x2="25.4889" y2="7.0739" layer="21"/>
<rectangle x1="26.2255" y1="7.0485" x2="26.9113" y2="7.0739" layer="21"/>
<rectangle x1="27.6479" y1="7.0485" x2="28.3337" y2="7.0739" layer="21"/>
<rectangle x1="-0.0127" y1="7.0739" x2="1.2319" y2="7.0993" layer="21"/>
<rectangle x1="1.9177" y1="7.0739" x2="2.6289" y2="7.0993" layer="21"/>
<rectangle x1="3.2893" y1="7.0739" x2="3.9751" y2="7.0993" layer="21"/>
<rectangle x1="4.6609" y1="7.0739" x2="5.3975" y2="7.0993" layer="21"/>
<rectangle x1="6.0833" y1="7.0739" x2="7.3025" y2="7.0993" layer="21"/>
<rectangle x1="8.5217" y1="7.0739" x2="9.2075" y2="7.0993" layer="21"/>
<rectangle x1="9.6647" y1="7.0739" x2="10.3505" y2="7.0993" layer="21"/>
<rectangle x1="11.3665" y1="7.0739" x2="12.0777" y2="7.0993" layer="21"/>
<rectangle x1="13.1191" y1="7.0739" x2="13.7287" y2="7.0993" layer="21"/>
<rectangle x1="13.8049" y1="7.0739" x2="14.3891" y2="7.0993" layer="21"/>
<rectangle x1="15.4051" y1="7.0739" x2="16.1163" y2="7.0993" layer="21"/>
<rectangle x1="17.8689" y1="7.0739" x2="18.5801" y2="7.0993" layer="21"/>
<rectangle x1="19.0373" y1="7.0739" x2="19.7231" y2="7.0993" layer="21"/>
<rectangle x1="20.6121" y1="7.0739" x2="21.2979" y2="7.0993" layer="21"/>
<rectangle x1="21.9837" y1="7.0739" x2="22.6695" y2="7.0993" layer="21"/>
<rectangle x1="23.3553" y1="7.0739" x2="24.0411" y2="7.0993" layer="21"/>
<rectangle x1="24.8031" y1="7.0739" x2="25.5143" y2="7.0993" layer="21"/>
<rectangle x1="26.2255" y1="7.0739" x2="26.9367" y2="7.0993" layer="21"/>
<rectangle x1="27.6225" y1="7.0739" x2="28.3337" y2="7.0993" layer="21"/>
<rectangle x1="0.0127" y1="7.0993" x2="1.2065" y2="7.1247" layer="21"/>
<rectangle x1="1.8923" y1="7.0993" x2="2.6289" y2="7.1247" layer="21"/>
<rectangle x1="3.3147" y1="7.0993" x2="3.9751" y2="7.1247" layer="21"/>
<rectangle x1="4.6609" y1="7.0993" x2="5.3721" y2="7.1247" layer="21"/>
<rectangle x1="6.0579" y1="7.0993" x2="7.3025" y2="7.1247" layer="21"/>
<rectangle x1="8.5217" y1="7.0993" x2="9.2075" y2="7.1247" layer="21"/>
<rectangle x1="9.6647" y1="7.0993" x2="10.3505" y2="7.1247" layer="21"/>
<rectangle x1="11.3919" y1="7.0993" x2="12.0777" y2="7.1247" layer="21"/>
<rectangle x1="13.1191" y1="7.0993" x2="13.7287" y2="7.1247" layer="21"/>
<rectangle x1="13.8049" y1="7.0993" x2="14.3637" y2="7.1247" layer="21"/>
<rectangle x1="15.4051" y1="7.0993" x2="16.0909" y2="7.1247" layer="21"/>
<rectangle x1="17.8943" y1="7.0993" x2="18.5801" y2="7.1247" layer="21"/>
<rectangle x1="19.0119" y1="7.0993" x2="19.6977" y2="7.1247" layer="21"/>
<rectangle x1="20.6121" y1="7.0993" x2="21.2725" y2="7.1247" layer="21"/>
<rectangle x1="22.0091" y1="7.0993" x2="22.6949" y2="7.1247" layer="21"/>
<rectangle x1="23.3553" y1="7.0993" x2="24.0411" y2="7.1247" layer="21"/>
<rectangle x1="24.8031" y1="7.0993" x2="25.4889" y2="7.1247" layer="21"/>
<rectangle x1="26.2255" y1="7.0993" x2="26.9113" y2="7.1247" layer="21"/>
<rectangle x1="27.6479" y1="7.0993" x2="28.3337" y2="7.1247" layer="21"/>
<rectangle x1="-0.0127" y1="7.1247" x2="1.2319" y2="7.1501" layer="21"/>
<rectangle x1="1.9177" y1="7.1247" x2="2.6289" y2="7.1501" layer="21"/>
<rectangle x1="3.2893" y1="7.1247" x2="3.9751" y2="7.1501" layer="21"/>
<rectangle x1="4.6609" y1="7.1247" x2="5.3975" y2="7.1501" layer="21"/>
<rectangle x1="6.0833" y1="7.1247" x2="7.3025" y2="7.1501" layer="21"/>
<rectangle x1="8.5217" y1="7.1247" x2="9.2075" y2="7.1501" layer="21"/>
<rectangle x1="9.6393" y1="7.1247" x2="10.3251" y2="7.1501" layer="21"/>
<rectangle x1="11.3665" y1="7.1247" x2="12.0777" y2="7.1501" layer="21"/>
<rectangle x1="13.0937" y1="7.1247" x2="13.7287" y2="7.1501" layer="21"/>
<rectangle x1="13.8049" y1="7.1247" x2="14.3891" y2="7.1501" layer="21"/>
<rectangle x1="15.4051" y1="7.1247" x2="16.1163" y2="7.1501" layer="21"/>
<rectangle x1="17.8689" y1="7.1247" x2="18.5801" y2="7.1501" layer="21"/>
<rectangle x1="19.0119" y1="7.1247" x2="19.7231" y2="7.1501" layer="21"/>
<rectangle x1="20.6121" y1="7.1247" x2="21.2979" y2="7.1501" layer="21"/>
<rectangle x1="21.9837" y1="7.1247" x2="22.6695" y2="7.1501" layer="21"/>
<rectangle x1="23.3553" y1="7.1247" x2="24.0411" y2="7.1501" layer="21"/>
<rectangle x1="24.8031" y1="7.1247" x2="25.5143" y2="7.1501" layer="21"/>
<rectangle x1="26.2255" y1="7.1247" x2="26.9367" y2="7.1501" layer="21"/>
<rectangle x1="27.6225" y1="7.1247" x2="28.3337" y2="7.1501" layer="21"/>
<rectangle x1="0.0127" y1="7.1501" x2="1.2065" y2="7.1755" layer="21"/>
<rectangle x1="1.8923" y1="7.1501" x2="2.6289" y2="7.1755" layer="21"/>
<rectangle x1="3.3147" y1="7.1501" x2="3.9751" y2="7.1755" layer="21"/>
<rectangle x1="4.6609" y1="7.1501" x2="5.3721" y2="7.1755" layer="21"/>
<rectangle x1="6.0579" y1="7.1501" x2="7.3025" y2="7.1755" layer="21"/>
<rectangle x1="8.5217" y1="7.1501" x2="9.2075" y2="7.1755" layer="21"/>
<rectangle x1="9.6647" y1="7.1501" x2="10.3251" y2="7.1755" layer="21"/>
<rectangle x1="11.3919" y1="7.1501" x2="12.0777" y2="7.1755" layer="21"/>
<rectangle x1="13.1191" y1="7.1501" x2="13.7033" y2="7.1755" layer="21"/>
<rectangle x1="13.8303" y1="7.1501" x2="14.3891" y2="7.1755" layer="21"/>
<rectangle x1="15.4051" y1="7.1501" x2="16.0909" y2="7.1755" layer="21"/>
<rectangle x1="17.8943" y1="7.1501" x2="18.5801" y2="7.1755" layer="21"/>
<rectangle x1="19.0119" y1="7.1501" x2="19.6977" y2="7.1755" layer="21"/>
<rectangle x1="20.6121" y1="7.1501" x2="21.2725" y2="7.1755" layer="21"/>
<rectangle x1="21.9837" y1="7.1501" x2="22.6949" y2="7.1755" layer="21"/>
<rectangle x1="23.3553" y1="7.1501" x2="24.0411" y2="7.1755" layer="21"/>
<rectangle x1="24.8031" y1="7.1501" x2="25.4889" y2="7.1755" layer="21"/>
<rectangle x1="26.2255" y1="7.1501" x2="26.9113" y2="7.1755" layer="21"/>
<rectangle x1="27.6479" y1="7.1501" x2="28.3337" y2="7.1755" layer="21"/>
<rectangle x1="-0.0127" y1="7.1755" x2="1.2319" y2="7.2009" layer="21"/>
<rectangle x1="1.9177" y1="7.1755" x2="2.6289" y2="7.2009" layer="21"/>
<rectangle x1="3.2893" y1="7.1755" x2="3.9751" y2="7.2009" layer="21"/>
<rectangle x1="4.6609" y1="7.1755" x2="5.3975" y2="7.2009" layer="21"/>
<rectangle x1="6.0833" y1="7.1755" x2="7.3025" y2="7.2009" layer="21"/>
<rectangle x1="8.5217" y1="7.1755" x2="9.2075" y2="7.2009" layer="21"/>
<rectangle x1="9.6393" y1="7.1755" x2="10.3251" y2="7.2009" layer="21"/>
<rectangle x1="11.3665" y1="7.1755" x2="12.0777" y2="7.2009" layer="21"/>
<rectangle x1="13.0937" y1="7.1755" x2="13.7287" y2="7.2009" layer="21"/>
<rectangle x1="13.8049" y1="7.1755" x2="14.3891" y2="7.2009" layer="21"/>
<rectangle x1="15.4051" y1="7.1755" x2="16.1163" y2="7.2009" layer="21"/>
<rectangle x1="17.8689" y1="7.1755" x2="18.5801" y2="7.2009" layer="21"/>
<rectangle x1="18.9865" y1="7.1755" x2="19.6977" y2="7.2009" layer="21"/>
<rectangle x1="20.6121" y1="7.1755" x2="21.2979" y2="7.2009" layer="21"/>
<rectangle x1="21.9837" y1="7.1755" x2="22.6695" y2="7.2009" layer="21"/>
<rectangle x1="23.3553" y1="7.1755" x2="24.0411" y2="7.2009" layer="21"/>
<rectangle x1="24.8031" y1="7.1755" x2="25.5143" y2="7.2009" layer="21"/>
<rectangle x1="26.2255" y1="7.1755" x2="26.9367" y2="7.2009" layer="21"/>
<rectangle x1="27.6225" y1="7.1755" x2="28.3337" y2="7.2009" layer="21"/>
<rectangle x1="0.0127" y1="7.2009" x2="1.2065" y2="7.2263" layer="21"/>
<rectangle x1="1.8923" y1="7.2009" x2="2.6289" y2="7.2263" layer="21"/>
<rectangle x1="3.3147" y1="7.2009" x2="3.9751" y2="7.2263" layer="21"/>
<rectangle x1="4.6609" y1="7.2009" x2="5.3721" y2="7.2263" layer="21"/>
<rectangle x1="6.0579" y1="7.2009" x2="7.3025" y2="7.2263" layer="21"/>
<rectangle x1="8.5217" y1="7.2009" x2="9.2075" y2="7.2263" layer="21"/>
<rectangle x1="9.6139" y1="7.2009" x2="10.2997" y2="7.2263" layer="21"/>
<rectangle x1="11.3919" y1="7.2009" x2="12.0777" y2="7.2263" layer="21"/>
<rectangle x1="13.0937" y1="7.2009" x2="13.7033" y2="7.2263" layer="21"/>
<rectangle x1="13.8303" y1="7.2009" x2="14.4145" y2="7.2263" layer="21"/>
<rectangle x1="15.4051" y1="7.2009" x2="16.0909" y2="7.2263" layer="21"/>
<rectangle x1="17.8943" y1="7.2009" x2="18.5801" y2="7.2263" layer="21"/>
<rectangle x1="19.0119" y1="7.2009" x2="19.6723" y2="7.2263" layer="21"/>
<rectangle x1="20.6121" y1="7.2009" x2="21.2725" y2="7.2263" layer="21"/>
<rectangle x1="21.9837" y1="7.2009" x2="22.6949" y2="7.2263" layer="21"/>
<rectangle x1="23.3553" y1="7.2009" x2="24.0411" y2="7.2263" layer="21"/>
<rectangle x1="24.8031" y1="7.2009" x2="25.4889" y2="7.2263" layer="21"/>
<rectangle x1="26.2255" y1="7.2009" x2="26.9113" y2="7.2263" layer="21"/>
<rectangle x1="27.6479" y1="7.2009" x2="28.3337" y2="7.2263" layer="21"/>
<rectangle x1="-0.0127" y1="7.2263" x2="1.2319" y2="7.2517" layer="21"/>
<rectangle x1="1.9177" y1="7.2263" x2="2.6289" y2="7.2517" layer="21"/>
<rectangle x1="3.2893" y1="7.2263" x2="3.9751" y2="7.2517" layer="21"/>
<rectangle x1="4.6609" y1="7.2263" x2="5.3975" y2="7.2517" layer="21"/>
<rectangle x1="6.0833" y1="7.2263" x2="7.3025" y2="7.2517" layer="21"/>
<rectangle x1="8.5217" y1="7.2263" x2="9.2075" y2="7.2517" layer="21"/>
<rectangle x1="9.6139" y1="7.2263" x2="10.3251" y2="7.2517" layer="21"/>
<rectangle x1="11.3665" y1="7.2263" x2="12.0777" y2="7.2517" layer="21"/>
<rectangle x1="13.0937" y1="7.2263" x2="13.7287" y2="7.2517" layer="21"/>
<rectangle x1="13.8049" y1="7.2263" x2="14.3891" y2="7.2517" layer="21"/>
<rectangle x1="15.4051" y1="7.2263" x2="16.1163" y2="7.2517" layer="21"/>
<rectangle x1="17.8689" y1="7.2263" x2="18.5801" y2="7.2517" layer="21"/>
<rectangle x1="18.9865" y1="7.2263" x2="19.6723" y2="7.2517" layer="21"/>
<rectangle x1="20.6121" y1="7.2263" x2="21.2979" y2="7.2517" layer="21"/>
<rectangle x1="21.9583" y1="7.2263" x2="22.6695" y2="7.2517" layer="21"/>
<rectangle x1="23.3553" y1="7.2263" x2="24.0411" y2="7.2517" layer="21"/>
<rectangle x1="24.8031" y1="7.2263" x2="25.5143" y2="7.2517" layer="21"/>
<rectangle x1="26.2255" y1="7.2263" x2="26.9367" y2="7.2517" layer="21"/>
<rectangle x1="27.6225" y1="7.2263" x2="28.3337" y2="7.2517" layer="21"/>
<rectangle x1="0.0127" y1="7.2517" x2="1.2065" y2="7.2771" layer="21"/>
<rectangle x1="1.8923" y1="7.2517" x2="2.6289" y2="7.2771" layer="21"/>
<rectangle x1="3.3147" y1="7.2517" x2="3.9751" y2="7.2771" layer="21"/>
<rectangle x1="4.6609" y1="7.2517" x2="5.3721" y2="7.2771" layer="21"/>
<rectangle x1="6.0579" y1="7.2517" x2="7.3025" y2="7.2771" layer="21"/>
<rectangle x1="8.5217" y1="7.2517" x2="9.2075" y2="7.2771" layer="21"/>
<rectangle x1="9.6139" y1="7.2517" x2="10.2997" y2="7.2771" layer="21"/>
<rectangle x1="11.3919" y1="7.2517" x2="12.0777" y2="7.2771" layer="21"/>
<rectangle x1="13.0937" y1="7.2517" x2="13.7033" y2="7.2771" layer="21"/>
<rectangle x1="13.8303" y1="7.2517" x2="14.4145" y2="7.2771" layer="21"/>
<rectangle x1="15.4051" y1="7.2517" x2="16.0909" y2="7.2771" layer="21"/>
<rectangle x1="17.8943" y1="7.2517" x2="18.5801" y2="7.2771" layer="21"/>
<rectangle x1="18.9865" y1="7.2517" x2="19.6469" y2="7.2771" layer="21"/>
<rectangle x1="20.6121" y1="7.2517" x2="21.2725" y2="7.2771" layer="21"/>
<rectangle x1="21.9583" y1="7.2517" x2="22.6949" y2="7.2771" layer="21"/>
<rectangle x1="23.3553" y1="7.2517" x2="24.0411" y2="7.2771" layer="21"/>
<rectangle x1="24.8031" y1="7.2517" x2="25.4889" y2="7.2771" layer="21"/>
<rectangle x1="26.2255" y1="7.2517" x2="26.9113" y2="7.2771" layer="21"/>
<rectangle x1="27.6479" y1="7.2517" x2="28.3337" y2="7.2771" layer="21"/>
<rectangle x1="-0.0127" y1="7.2771" x2="1.2319" y2="7.3025" layer="21"/>
<rectangle x1="1.9177" y1="7.2771" x2="2.6289" y2="7.3025" layer="21"/>
<rectangle x1="3.2893" y1="7.2771" x2="3.9751" y2="7.3025" layer="21"/>
<rectangle x1="4.6609" y1="7.2771" x2="5.3975" y2="7.3025" layer="21"/>
<rectangle x1="6.0833" y1="7.2771" x2="7.3025" y2="7.3025" layer="21"/>
<rectangle x1="8.5217" y1="7.2771" x2="9.2075" y2="7.3025" layer="21"/>
<rectangle x1="9.5885" y1="7.2771" x2="10.2743" y2="7.3025" layer="21"/>
<rectangle x1="11.3665" y1="7.2771" x2="12.0777" y2="7.3025" layer="21"/>
<rectangle x1="13.0937" y1="7.2771" x2="13.7033" y2="7.3025" layer="21"/>
<rectangle x1="13.8303" y1="7.2771" x2="14.4145" y2="7.3025" layer="21"/>
<rectangle x1="15.4051" y1="7.2771" x2="16.1163" y2="7.3025" layer="21"/>
<rectangle x1="17.8689" y1="7.2771" x2="18.5801" y2="7.3025" layer="21"/>
<rectangle x1="18.9611" y1="7.2771" x2="19.6723" y2="7.3025" layer="21"/>
<rectangle x1="20.6121" y1="7.2771" x2="21.2979" y2="7.3025" layer="21"/>
<rectangle x1="21.9329" y1="7.2771" x2="22.6695" y2="7.3025" layer="21"/>
<rectangle x1="23.3553" y1="7.2771" x2="24.0411" y2="7.3025" layer="21"/>
<rectangle x1="24.8031" y1="7.2771" x2="25.5143" y2="7.3025" layer="21"/>
<rectangle x1="26.2255" y1="7.2771" x2="26.9367" y2="7.3025" layer="21"/>
<rectangle x1="27.6225" y1="7.2771" x2="28.3337" y2="7.3025" layer="21"/>
<rectangle x1="0.0127" y1="7.3025" x2="1.2065" y2="7.3279" layer="21"/>
<rectangle x1="1.8923" y1="7.3025" x2="2.6289" y2="7.3279" layer="21"/>
<rectangle x1="3.3147" y1="7.3025" x2="3.9751" y2="7.3279" layer="21"/>
<rectangle x1="4.6609" y1="7.3025" x2="5.3721" y2="7.3279" layer="21"/>
<rectangle x1="6.0579" y1="7.3025" x2="7.3025" y2="7.3279" layer="21"/>
<rectangle x1="8.5217" y1="7.3025" x2="9.2075" y2="7.3279" layer="21"/>
<rectangle x1="9.6139" y1="7.3025" x2="10.2743" y2="7.3279" layer="21"/>
<rectangle x1="11.3919" y1="7.3025" x2="12.0777" y2="7.3279" layer="21"/>
<rectangle x1="13.0683" y1="7.3025" x2="13.7033" y2="7.3279" layer="21"/>
<rectangle x1="13.8303" y1="7.3025" x2="14.4145" y2="7.3279" layer="21"/>
<rectangle x1="15.4051" y1="7.3025" x2="16.0909" y2="7.3279" layer="21"/>
<rectangle x1="17.8943" y1="7.3025" x2="18.5801" y2="7.3279" layer="21"/>
<rectangle x1="18.9611" y1="7.3025" x2="19.6469" y2="7.3279" layer="21"/>
<rectangle x1="20.6121" y1="7.3025" x2="21.2725" y2="7.3279" layer="21"/>
<rectangle x1="21.9075" y1="7.3025" x2="22.6949" y2="7.3279" layer="21"/>
<rectangle x1="23.3553" y1="7.3025" x2="24.0411" y2="7.3279" layer="21"/>
<rectangle x1="24.8031" y1="7.3025" x2="25.4889" y2="7.3279" layer="21"/>
<rectangle x1="26.2255" y1="7.3025" x2="26.9113" y2="7.3279" layer="21"/>
<rectangle x1="27.6479" y1="7.3025" x2="28.3337" y2="7.3279" layer="21"/>
<rectangle x1="-0.0127" y1="7.3279" x2="1.2319" y2="7.3533" layer="21"/>
<rectangle x1="1.9177" y1="7.3279" x2="2.6289" y2="7.3533" layer="21"/>
<rectangle x1="3.2893" y1="7.3279" x2="3.9751" y2="7.3533" layer="21"/>
<rectangle x1="4.6609" y1="7.3279" x2="5.3975" y2="7.3533" layer="21"/>
<rectangle x1="6.0833" y1="7.3279" x2="7.3025" y2="7.3533" layer="21"/>
<rectangle x1="8.5217" y1="7.3279" x2="9.2075" y2="7.3533" layer="21"/>
<rectangle x1="9.5885" y1="7.3279" x2="10.2743" y2="7.3533" layer="21"/>
<rectangle x1="11.3665" y1="7.3279" x2="12.0777" y2="7.3533" layer="21"/>
<rectangle x1="13.0683" y1="7.3279" x2="13.7033" y2="7.3533" layer="21"/>
<rectangle x1="13.8303" y1="7.3279" x2="14.4399" y2="7.3533" layer="21"/>
<rectangle x1="15.4051" y1="7.3279" x2="16.1163" y2="7.3533" layer="21"/>
<rectangle x1="17.8689" y1="7.3279" x2="18.5801" y2="7.3533" layer="21"/>
<rectangle x1="18.9357" y1="7.3279" x2="19.6215" y2="7.3533" layer="21"/>
<rectangle x1="20.6121" y1="7.3279" x2="20.6375" y2="7.3533" layer="21"/>
<rectangle x1="20.6629" y1="7.3279" x2="20.6883" y2="7.3533" layer="21"/>
<rectangle x1="20.7137" y1="7.3279" x2="20.7391" y2="7.3533" layer="21"/>
<rectangle x1="20.7645" y1="7.3279" x2="20.7899" y2="7.3533" layer="21"/>
<rectangle x1="20.8153" y1="7.3279" x2="20.8407" y2="7.3533" layer="21"/>
<rectangle x1="20.8661" y1="7.3279" x2="20.8915" y2="7.3533" layer="21"/>
<rectangle x1="20.9169" y1="7.3279" x2="20.9423" y2="7.3533" layer="21"/>
<rectangle x1="20.9677" y1="7.3279" x2="20.9931" y2="7.3533" layer="21"/>
<rectangle x1="21.0185" y1="7.3279" x2="21.0439" y2="7.3533" layer="21"/>
<rectangle x1="21.0693" y1="7.3279" x2="21.0947" y2="7.3533" layer="21"/>
<rectangle x1="21.1201" y1="7.3279" x2="21.1455" y2="7.3533" layer="21"/>
<rectangle x1="21.1709" y1="7.3279" x2="21.1963" y2="7.3533" layer="21"/>
<rectangle x1="21.2217" y1="7.3279" x2="21.2471" y2="7.3533" layer="21"/>
<rectangle x1="21.2725" y1="7.3279" x2="21.2979" y2="7.3533" layer="21"/>
<rectangle x1="21.8821" y1="7.3279" x2="22.6695" y2="7.3533" layer="21"/>
<rectangle x1="23.3553" y1="7.3279" x2="24.0411" y2="7.3533" layer="21"/>
<rectangle x1="24.8031" y1="7.3279" x2="25.5143" y2="7.3533" layer="21"/>
<rectangle x1="26.2255" y1="7.3279" x2="26.9367" y2="7.3533" layer="21"/>
<rectangle x1="27.6225" y1="7.3279" x2="28.3337" y2="7.3533" layer="21"/>
<rectangle x1="0.0127" y1="7.3533" x2="1.2065" y2="7.3787" layer="21"/>
<rectangle x1="1.8923" y1="7.3533" x2="2.6289" y2="7.3787" layer="21"/>
<rectangle x1="3.3147" y1="7.3533" x2="3.9751" y2="7.3787" layer="21"/>
<rectangle x1="4.6609" y1="7.3533" x2="5.3721" y2="7.3787" layer="21"/>
<rectangle x1="6.0579" y1="7.3533" x2="7.3025" y2="7.3787" layer="21"/>
<rectangle x1="8.5217" y1="7.3533" x2="9.2075" y2="7.3787" layer="21"/>
<rectangle x1="9.5885" y1="7.3533" x2="10.2489" y2="7.3787" layer="21"/>
<rectangle x1="11.3919" y1="7.3533" x2="12.0777" y2="7.3787" layer="21"/>
<rectangle x1="13.0683" y1="7.3533" x2="13.7033" y2="7.3787" layer="21"/>
<rectangle x1="13.8303" y1="7.3533" x2="14.4145" y2="7.3787" layer="21"/>
<rectangle x1="15.4051" y1="7.3533" x2="16.0909" y2="7.3787" layer="21"/>
<rectangle x1="17.8943" y1="7.3533" x2="18.5801" y2="7.3787" layer="21"/>
<rectangle x1="18.9611" y1="7.3533" x2="19.6215" y2="7.3787" layer="21"/>
<rectangle x1="21.8567" y1="7.3533" x2="22.6695" y2="7.3787" layer="21"/>
<rectangle x1="23.3553" y1="7.3533" x2="24.0411" y2="7.3787" layer="21"/>
<rectangle x1="24.8031" y1="7.3533" x2="25.4889" y2="7.3787" layer="21"/>
<rectangle x1="26.2255" y1="7.3533" x2="26.9113" y2="7.3787" layer="21"/>
<rectangle x1="27.6479" y1="7.3533" x2="28.3337" y2="7.3787" layer="21"/>
<rectangle x1="-0.0127" y1="7.3787" x2="1.2319" y2="7.4041" layer="21"/>
<rectangle x1="1.9177" y1="7.3787" x2="2.6289" y2="7.4041" layer="21"/>
<rectangle x1="3.2893" y1="7.3787" x2="3.9751" y2="7.4041" layer="21"/>
<rectangle x1="4.6609" y1="7.3787" x2="5.3975" y2="7.4041" layer="21"/>
<rectangle x1="6.0833" y1="7.3787" x2="7.3025" y2="7.4041" layer="21"/>
<rectangle x1="8.5217" y1="7.3787" x2="9.2075" y2="7.4041" layer="21"/>
<rectangle x1="9.5631" y1="7.3787" x2="10.2743" y2="7.4041" layer="21"/>
<rectangle x1="11.3665" y1="7.3787" x2="12.0777" y2="7.4041" layer="21"/>
<rectangle x1="13.0429" y1="7.3787" x2="13.6779" y2="7.4041" layer="21"/>
<rectangle x1="13.8557" y1="7.3787" x2="14.4399" y2="7.4041" layer="21"/>
<rectangle x1="15.4051" y1="7.3787" x2="16.1163" y2="7.4041" layer="21"/>
<rectangle x1="17.8689" y1="7.3787" x2="18.5801" y2="7.4041" layer="21"/>
<rectangle x1="18.9357" y1="7.3787" x2="19.6215" y2="7.4041" layer="21"/>
<rectangle x1="21.8313" y1="7.3787" x2="22.6695" y2="7.4041" layer="21"/>
<rectangle x1="23.3553" y1="7.3787" x2="24.0411" y2="7.4041" layer="21"/>
<rectangle x1="24.8031" y1="7.3787" x2="25.5143" y2="7.4041" layer="21"/>
<rectangle x1="26.2255" y1="7.3787" x2="26.9367" y2="7.4041" layer="21"/>
<rectangle x1="27.6225" y1="7.3787" x2="28.3337" y2="7.4041" layer="21"/>
<rectangle x1="0.0127" y1="7.4041" x2="1.2065" y2="7.4295" layer="21"/>
<rectangle x1="1.8923" y1="7.4041" x2="2.6289" y2="7.4295" layer="21"/>
<rectangle x1="3.3147" y1="7.4041" x2="3.9751" y2="7.4295" layer="21"/>
<rectangle x1="4.6609" y1="7.4041" x2="5.3721" y2="7.4295" layer="21"/>
<rectangle x1="6.0579" y1="7.4041" x2="7.3025" y2="7.4295" layer="21"/>
<rectangle x1="8.5217" y1="7.4041" x2="9.2075" y2="7.4295" layer="21"/>
<rectangle x1="9.5631" y1="7.4041" x2="10.2489" y2="7.4295" layer="21"/>
<rectangle x1="11.3919" y1="7.4041" x2="12.0777" y2="7.4295" layer="21"/>
<rectangle x1="13.0683" y1="7.4041" x2="13.6779" y2="7.4295" layer="21"/>
<rectangle x1="13.8557" y1="7.4041" x2="14.4399" y2="7.4295" layer="21"/>
<rectangle x1="15.4051" y1="7.4041" x2="16.0909" y2="7.4295" layer="21"/>
<rectangle x1="17.8943" y1="7.4041" x2="18.5801" y2="7.4295" layer="21"/>
<rectangle x1="18.9357" y1="7.4041" x2="19.5961" y2="7.4295" layer="21"/>
<rectangle x1="21.8059" y1="7.4041" x2="22.6441" y2="7.4295" layer="21"/>
<rectangle x1="23.3553" y1="7.4041" x2="24.0411" y2="7.4295" layer="21"/>
<rectangle x1="24.8031" y1="7.4041" x2="25.4889" y2="7.4295" layer="21"/>
<rectangle x1="26.2255" y1="7.4041" x2="26.9113" y2="7.4295" layer="21"/>
<rectangle x1="27.6479" y1="7.4041" x2="28.3337" y2="7.4295" layer="21"/>
<rectangle x1="-0.0127" y1="7.4295" x2="1.2319" y2="7.4549" layer="21"/>
<rectangle x1="1.9177" y1="7.4295" x2="2.6289" y2="7.4549" layer="21"/>
<rectangle x1="3.2893" y1="7.4295" x2="3.9751" y2="7.4549" layer="21"/>
<rectangle x1="4.6609" y1="7.4295" x2="5.3975" y2="7.4549" layer="21"/>
<rectangle x1="6.0833" y1="7.4295" x2="7.3025" y2="7.4549" layer="21"/>
<rectangle x1="8.5217" y1="7.4295" x2="9.2075" y2="7.4549" layer="21"/>
<rectangle x1="9.2329" y1="7.4295" x2="9.2583" y2="7.4549" layer="21"/>
<rectangle x1="9.2837" y1="7.4295" x2="9.3091" y2="7.4549" layer="21"/>
<rectangle x1="9.3345" y1="7.4295" x2="9.3599" y2="7.4549" layer="21"/>
<rectangle x1="9.3853" y1="7.4295" x2="9.4107" y2="7.4549" layer="21"/>
<rectangle x1="9.4361" y1="7.4295" x2="9.4615" y2="7.4549" layer="21"/>
<rectangle x1="9.4869" y1="7.4295" x2="9.5123" y2="7.4549" layer="21"/>
<rectangle x1="9.5377" y1="7.4295" x2="10.2235" y2="7.4549" layer="21"/>
<rectangle x1="11.3665" y1="7.4295" x2="12.0777" y2="7.4549" layer="21"/>
<rectangle x1="13.0429" y1="7.4295" x2="13.6779" y2="7.4549" layer="21"/>
<rectangle x1="13.8557" y1="7.4295" x2="14.4399" y2="7.4549" layer="21"/>
<rectangle x1="15.4051" y1="7.4295" x2="16.1163" y2="7.4549" layer="21"/>
<rectangle x1="17.8689" y1="7.4295" x2="18.6055" y2="7.4549" layer="21"/>
<rectangle x1="18.6309" y1="7.4295" x2="18.6563" y2="7.4549" layer="21"/>
<rectangle x1="18.6817" y1="7.4295" x2="18.7071" y2="7.4549" layer="21"/>
<rectangle x1="18.7325" y1="7.4295" x2="18.7579" y2="7.4549" layer="21"/>
<rectangle x1="18.7833" y1="7.4295" x2="18.8087" y2="7.4549" layer="21"/>
<rectangle x1="18.8341" y1="7.4295" x2="18.8595" y2="7.4549" layer="21"/>
<rectangle x1="18.8849" y1="7.4295" x2="19.5961" y2="7.4549" layer="21"/>
<rectangle x1="21.7551" y1="7.4295" x2="22.6695" y2="7.4549" layer="21"/>
<rectangle x1="23.3553" y1="7.4295" x2="24.0411" y2="7.4549" layer="21"/>
<rectangle x1="24.8031" y1="7.4295" x2="25.5143" y2="7.4549" layer="21"/>
<rectangle x1="26.2255" y1="7.4295" x2="26.9367" y2="7.4549" layer="21"/>
<rectangle x1="27.6225" y1="7.4295" x2="28.3337" y2="7.4549" layer="21"/>
<rectangle x1="0.0127" y1="7.4549" x2="1.2065" y2="7.4803" layer="21"/>
<rectangle x1="1.8923" y1="7.4549" x2="2.6289" y2="7.4803" layer="21"/>
<rectangle x1="3.3147" y1="7.4549" x2="3.9751" y2="7.4803" layer="21"/>
<rectangle x1="4.6609" y1="7.4549" x2="5.3721" y2="7.4803" layer="21"/>
<rectangle x1="6.0579" y1="7.4549" x2="7.3025" y2="7.4803" layer="21"/>
<rectangle x1="8.5217" y1="7.4549" x2="10.2235" y2="7.4803" layer="21"/>
<rectangle x1="11.3919" y1="7.4549" x2="12.0777" y2="7.4803" layer="21"/>
<rectangle x1="13.0683" y1="7.4549" x2="13.6525" y2="7.4803" layer="21"/>
<rectangle x1="13.8557" y1="7.4549" x2="14.4653" y2="7.4803" layer="21"/>
<rectangle x1="15.4051" y1="7.4549" x2="16.0909" y2="7.4803" layer="21"/>
<rectangle x1="17.8943" y1="7.4549" x2="19.5961" y2="7.4803" layer="21"/>
<rectangle x1="21.7043" y1="7.4549" x2="22.6441" y2="7.4803" layer="21"/>
<rectangle x1="23.3553" y1="7.4549" x2="24.0411" y2="7.4803" layer="21"/>
<rectangle x1="24.8031" y1="7.4549" x2="25.4889" y2="7.4803" layer="21"/>
<rectangle x1="26.2255" y1="7.4549" x2="26.9113" y2="7.4803" layer="21"/>
<rectangle x1="27.6479" y1="7.4549" x2="28.3337" y2="7.4803" layer="21"/>
<rectangle x1="-0.0127" y1="7.4803" x2="1.2319" y2="7.5057" layer="21"/>
<rectangle x1="1.9177" y1="7.4803" x2="2.6289" y2="7.5057" layer="21"/>
<rectangle x1="3.2893" y1="7.4803" x2="3.9751" y2="7.5057" layer="21"/>
<rectangle x1="4.6609" y1="7.4803" x2="7.3025" y2="7.5057" layer="21"/>
<rectangle x1="8.5217" y1="7.4803" x2="10.2235" y2="7.5057" layer="21"/>
<rectangle x1="11.3665" y1="7.4803" x2="12.0777" y2="7.5057" layer="21"/>
<rectangle x1="13.0429" y1="7.4803" x2="13.6779" y2="7.5057" layer="21"/>
<rectangle x1="13.8557" y1="7.4803" x2="14.4399" y2="7.5057" layer="21"/>
<rectangle x1="15.4051" y1="7.4803" x2="16.1163" y2="7.5057" layer="21"/>
<rectangle x1="17.8689" y1="7.4803" x2="19.5707" y2="7.5057" layer="21"/>
<rectangle x1="21.6789" y1="7.4803" x2="22.6441" y2="7.5057" layer="21"/>
<rectangle x1="23.3553" y1="7.4803" x2="24.0411" y2="7.5057" layer="21"/>
<rectangle x1="24.8031" y1="7.4803" x2="25.5143" y2="7.5057" layer="21"/>
<rectangle x1="26.2255" y1="7.4803" x2="26.9367" y2="7.5057" layer="21"/>
<rectangle x1="27.6225" y1="7.4803" x2="28.3337" y2="7.5057" layer="21"/>
<rectangle x1="0.0127" y1="7.5057" x2="1.2065" y2="7.5311" layer="21"/>
<rectangle x1="1.8923" y1="7.5057" x2="2.6289" y2="7.5311" layer="21"/>
<rectangle x1="3.3147" y1="7.5057" x2="3.9751" y2="7.5311" layer="21"/>
<rectangle x1="4.6609" y1="7.5057" x2="7.3025" y2="7.5311" layer="21"/>
<rectangle x1="8.5217" y1="7.5057" x2="10.1981" y2="7.5311" layer="21"/>
<rectangle x1="11.3919" y1="7.5057" x2="12.0777" y2="7.5311" layer="21"/>
<rectangle x1="13.0429" y1="7.5057" x2="13.6525" y2="7.5311" layer="21"/>
<rectangle x1="13.8811" y1="7.5057" x2="14.4653" y2="7.5311" layer="21"/>
<rectangle x1="15.4051" y1="7.5057" x2="16.0909" y2="7.5311" layer="21"/>
<rectangle x1="17.8943" y1="7.5057" x2="19.5707" y2="7.5311" layer="21"/>
<rectangle x1="21.6535" y1="7.5057" x2="22.6441" y2="7.5311" layer="21"/>
<rectangle x1="23.3553" y1="7.5057" x2="24.0411" y2="7.5311" layer="21"/>
<rectangle x1="24.8031" y1="7.5057" x2="25.4889" y2="7.5311" layer="21"/>
<rectangle x1="26.2255" y1="7.5057" x2="26.9113" y2="7.5311" layer="21"/>
<rectangle x1="27.6479" y1="7.5057" x2="28.3337" y2="7.5311" layer="21"/>
<rectangle x1="-0.0127" y1="7.5311" x2="1.2319" y2="7.5565" layer="21"/>
<rectangle x1="1.9177" y1="7.5311" x2="2.6289" y2="7.5565" layer="21"/>
<rectangle x1="3.2893" y1="7.5311" x2="3.9751" y2="7.5565" layer="21"/>
<rectangle x1="4.6609" y1="7.5311" x2="7.3025" y2="7.5565" layer="21"/>
<rectangle x1="8.5217" y1="7.5311" x2="10.1981" y2="7.5565" layer="21"/>
<rectangle x1="11.3665" y1="7.5311" x2="12.0777" y2="7.5565" layer="21"/>
<rectangle x1="13.0429" y1="7.5311" x2="13.6779" y2="7.5565" layer="21"/>
<rectangle x1="13.8557" y1="7.5311" x2="14.4653" y2="7.5565" layer="21"/>
<rectangle x1="15.4051" y1="7.5311" x2="16.1163" y2="7.5565" layer="21"/>
<rectangle x1="17.8689" y1="7.5311" x2="19.5707" y2="7.5565" layer="21"/>
<rectangle x1="21.5773" y1="7.5311" x2="22.6187" y2="7.5565" layer="21"/>
<rectangle x1="23.3553" y1="7.5311" x2="24.0411" y2="7.5565" layer="21"/>
<rectangle x1="24.8031" y1="7.5311" x2="25.5143" y2="7.5565" layer="21"/>
<rectangle x1="26.2255" y1="7.5311" x2="26.9367" y2="7.5565" layer="21"/>
<rectangle x1="27.6225" y1="7.5311" x2="28.3337" y2="7.5565" layer="21"/>
<rectangle x1="0.0127" y1="7.5565" x2="1.2065" y2="7.5819" layer="21"/>
<rectangle x1="1.8923" y1="7.5565" x2="2.6289" y2="7.5819" layer="21"/>
<rectangle x1="3.3147" y1="7.5565" x2="3.9751" y2="7.5819" layer="21"/>
<rectangle x1="4.6609" y1="7.5565" x2="7.3025" y2="7.5819" layer="21"/>
<rectangle x1="8.5217" y1="7.5565" x2="10.2489" y2="7.5819" layer="21"/>
<rectangle x1="11.3919" y1="7.5565" x2="12.0777" y2="7.5819" layer="21"/>
<rectangle x1="13.0175" y1="7.5565" x2="13.6525" y2="7.5819" layer="21"/>
<rectangle x1="13.8811" y1="7.5565" x2="14.4653" y2="7.5819" layer="21"/>
<rectangle x1="15.4051" y1="7.5565" x2="16.0909" y2="7.5819" layer="21"/>
<rectangle x1="17.8943" y1="7.5565" x2="19.5961" y2="7.5819" layer="21"/>
<rectangle x1="21.5519" y1="7.5565" x2="22.5933" y2="7.5819" layer="21"/>
<rectangle x1="23.3553" y1="7.5565" x2="24.0411" y2="7.5819" layer="21"/>
<rectangle x1="24.8031" y1="7.5565" x2="25.4889" y2="7.5819" layer="21"/>
<rectangle x1="26.2255" y1="7.5565" x2="26.9113" y2="7.5819" layer="21"/>
<rectangle x1="27.6479" y1="7.5565" x2="28.3337" y2="7.5819" layer="21"/>
<rectangle x1="-0.0127" y1="7.5819" x2="1.2319" y2="7.6073" layer="21"/>
<rectangle x1="1.9177" y1="7.5819" x2="2.6289" y2="7.6073" layer="21"/>
<rectangle x1="3.2893" y1="7.5819" x2="3.9751" y2="7.6073" layer="21"/>
<rectangle x1="4.6609" y1="7.5819" x2="7.3025" y2="7.6073" layer="21"/>
<rectangle x1="8.5217" y1="7.5819" x2="10.2743" y2="7.6073" layer="21"/>
<rectangle x1="11.3665" y1="7.5819" x2="12.0777" y2="7.6073" layer="21"/>
<rectangle x1="13.0175" y1="7.5819" x2="13.6525" y2="7.6073" layer="21"/>
<rectangle x1="13.8557" y1="7.5819" x2="14.4907" y2="7.6073" layer="21"/>
<rectangle x1="15.4051" y1="7.5819" x2="16.1163" y2="7.6073" layer="21"/>
<rectangle x1="16.1417" y1="7.5819" x2="16.1671" y2="7.6073" layer="21"/>
<rectangle x1="16.1925" y1="7.5819" x2="16.2179" y2="7.6073" layer="21"/>
<rectangle x1="16.2433" y1="7.5819" x2="16.2687" y2="7.6073" layer="21"/>
<rectangle x1="16.2941" y1="7.5819" x2="16.3195" y2="7.6073" layer="21"/>
<rectangle x1="16.3449" y1="7.5819" x2="16.3703" y2="7.6073" layer="21"/>
<rectangle x1="16.3957" y1="7.5819" x2="16.4211" y2="7.6073" layer="21"/>
<rectangle x1="16.4465" y1="7.5819" x2="16.4719" y2="7.6073" layer="21"/>
<rectangle x1="16.4973" y1="7.5819" x2="16.5227" y2="7.6073" layer="21"/>
<rectangle x1="16.5481" y1="7.5819" x2="16.5735" y2="7.6073" layer="21"/>
<rectangle x1="16.5989" y1="7.5819" x2="16.6243" y2="7.6073" layer="21"/>
<rectangle x1="16.6497" y1="7.5819" x2="16.6751" y2="7.6073" layer="21"/>
<rectangle x1="16.7005" y1="7.5819" x2="16.7259" y2="7.6073" layer="21"/>
<rectangle x1="16.7513" y1="7.5819" x2="16.7767" y2="7.6073" layer="21"/>
<rectangle x1="16.8021" y1="7.5819" x2="16.8275" y2="7.6073" layer="21"/>
<rectangle x1="16.8529" y1="7.5819" x2="16.8783" y2="7.6073" layer="21"/>
<rectangle x1="16.9037" y1="7.5819" x2="16.9291" y2="7.6073" layer="21"/>
<rectangle x1="16.9545" y1="7.5819" x2="16.9799" y2="7.6073" layer="21"/>
<rectangle x1="17.0053" y1="7.5819" x2="17.0307" y2="7.6073" layer="21"/>
<rectangle x1="17.8689" y1="7.5819" x2="19.6723" y2="7.6073" layer="21"/>
<rectangle x1="21.4757" y1="7.5819" x2="22.6187" y2="7.6073" layer="21"/>
<rectangle x1="23.3553" y1="7.5819" x2="24.0411" y2="7.6073" layer="21"/>
<rectangle x1="24.8031" y1="7.5819" x2="25.5143" y2="7.6073" layer="21"/>
<rectangle x1="26.2255" y1="7.5819" x2="26.9367" y2="7.6073" layer="21"/>
<rectangle x1="27.6225" y1="7.5819" x2="28.3591" y2="7.6073" layer="21"/>
<rectangle x1="28.3845" y1="7.5819" x2="28.4099" y2="7.6073" layer="21"/>
<rectangle x1="28.4353" y1="7.5819" x2="28.4607" y2="7.6073" layer="21"/>
<rectangle x1="28.4861" y1="7.5819" x2="28.5115" y2="7.6073" layer="21"/>
<rectangle x1="28.5369" y1="7.5819" x2="28.5623" y2="7.6073" layer="21"/>
<rectangle x1="28.5877" y1="7.5819" x2="28.6131" y2="7.6073" layer="21"/>
<rectangle x1="28.6385" y1="7.5819" x2="28.6639" y2="7.6073" layer="21"/>
<rectangle x1="28.6893" y1="7.5819" x2="28.7147" y2="7.6073" layer="21"/>
<rectangle x1="28.7401" y1="7.5819" x2="28.7655" y2="7.6073" layer="21"/>
<rectangle x1="28.7909" y1="7.5819" x2="28.8163" y2="7.6073" layer="21"/>
<rectangle x1="28.8417" y1="7.5819" x2="28.8671" y2="7.6073" layer="21"/>
<rectangle x1="28.8925" y1="7.5819" x2="28.9179" y2="7.6073" layer="21"/>
<rectangle x1="28.9433" y1="7.5819" x2="28.9687" y2="7.6073" layer="21"/>
<rectangle x1="28.9941" y1="7.5819" x2="29.0195" y2="7.6073" layer="21"/>
<rectangle x1="29.0449" y1="7.5819" x2="29.0703" y2="7.6073" layer="21"/>
<rectangle x1="29.0957" y1="7.5819" x2="29.1211" y2="7.6073" layer="21"/>
<rectangle x1="29.1465" y1="7.5819" x2="29.1719" y2="7.6073" layer="21"/>
<rectangle x1="29.1973" y1="7.5819" x2="29.2227" y2="7.6073" layer="21"/>
<rectangle x1="29.2481" y1="7.5819" x2="29.2735" y2="7.6073" layer="21"/>
<rectangle x1="0.0127" y1="7.6073" x2="1.2065" y2="7.6327" layer="21"/>
<rectangle x1="1.8923" y1="7.6073" x2="2.6289" y2="7.6327" layer="21"/>
<rectangle x1="3.3147" y1="7.6073" x2="3.9751" y2="7.6327" layer="21"/>
<rectangle x1="4.6609" y1="7.6073" x2="7.3025" y2="7.6327" layer="21"/>
<rectangle x1="8.5217" y1="7.6073" x2="10.2997" y2="7.6327" layer="21"/>
<rectangle x1="11.3919" y1="7.6073" x2="12.0777" y2="7.6327" layer="21"/>
<rectangle x1="13.0175" y1="7.6073" x2="13.6525" y2="7.6327" layer="21"/>
<rectangle x1="13.8811" y1="7.6073" x2="14.4653" y2="7.6327" layer="21"/>
<rectangle x1="15.4051" y1="7.6073" x2="17.0561" y2="7.6327" layer="21"/>
<rectangle x1="17.8943" y1="7.6073" x2="19.6977" y2="7.6327" layer="21"/>
<rectangle x1="21.4503" y1="7.6073" x2="22.5933" y2="7.6327" layer="21"/>
<rectangle x1="23.3553" y1="7.6073" x2="24.0411" y2="7.6327" layer="21"/>
<rectangle x1="24.8031" y1="7.6073" x2="25.4889" y2="7.6327" layer="21"/>
<rectangle x1="26.2255" y1="7.6073" x2="26.9113" y2="7.6327" layer="21"/>
<rectangle x1="27.6479" y1="7.6073" x2="29.2989" y2="7.6327" layer="21"/>
<rectangle x1="-0.0127" y1="7.6327" x2="1.2319" y2="7.6581" layer="21"/>
<rectangle x1="1.9177" y1="7.6327" x2="2.6289" y2="7.6581" layer="21"/>
<rectangle x1="3.2893" y1="7.6327" x2="3.9751" y2="7.6581" layer="21"/>
<rectangle x1="4.6609" y1="7.6327" x2="7.3025" y2="7.6581" layer="21"/>
<rectangle x1="8.5217" y1="7.6327" x2="10.3759" y2="7.6581" layer="21"/>
<rectangle x1="11.3665" y1="7.6327" x2="12.0777" y2="7.6581" layer="21"/>
<rectangle x1="13.0175" y1="7.6327" x2="13.6525" y2="7.6581" layer="21"/>
<rectangle x1="13.8811" y1="7.6327" x2="14.4907" y2="7.6581" layer="21"/>
<rectangle x1="15.4051" y1="7.6327" x2="17.0561" y2="7.6581" layer="21"/>
<rectangle x1="17.8689" y1="7.6327" x2="19.7231" y2="7.6581" layer="21"/>
<rectangle x1="21.3741" y1="7.6327" x2="21.3995" y2="7.6581" layer="21"/>
<rectangle x1="21.4249" y1="7.6327" x2="22.5679" y2="7.6581" layer="21"/>
<rectangle x1="23.3553" y1="7.6327" x2="24.0411" y2="7.6581" layer="21"/>
<rectangle x1="24.8031" y1="7.6327" x2="25.5143" y2="7.6581" layer="21"/>
<rectangle x1="26.2255" y1="7.6327" x2="26.9367" y2="7.6581" layer="21"/>
<rectangle x1="27.6225" y1="7.6327" x2="29.2735" y2="7.6581" layer="21"/>
<rectangle x1="0.0127" y1="7.6581" x2="1.2065" y2="7.6835" layer="21"/>
<rectangle x1="1.8923" y1="7.6581" x2="2.6289" y2="7.6835" layer="21"/>
<rectangle x1="3.3147" y1="7.6581" x2="3.9751" y2="7.6835" layer="21"/>
<rectangle x1="4.6609" y1="7.6581" x2="7.3025" y2="7.6835" layer="21"/>
<rectangle x1="8.5217" y1="7.6581" x2="10.4013" y2="7.6835" layer="21"/>
<rectangle x1="11.3919" y1="7.6581" x2="12.0777" y2="7.6835" layer="21"/>
<rectangle x1="13.0175" y1="7.6581" x2="13.6525" y2="7.6835" layer="21"/>
<rectangle x1="13.8811" y1="7.6581" x2="14.4653" y2="7.6835" layer="21"/>
<rectangle x1="15.4051" y1="7.6581" x2="17.0561" y2="7.6835" layer="21"/>
<rectangle x1="17.8943" y1="7.6581" x2="19.7485" y2="7.6835" layer="21"/>
<rectangle x1="21.3487" y1="7.6581" x2="22.5425" y2="7.6835" layer="21"/>
<rectangle x1="23.3553" y1="7.6581" x2="24.0411" y2="7.6835" layer="21"/>
<rectangle x1="24.8031" y1="7.6581" x2="25.4889" y2="7.6835" layer="21"/>
<rectangle x1="26.2255" y1="7.6581" x2="26.9113" y2="7.6835" layer="21"/>
<rectangle x1="27.6479" y1="7.6581" x2="29.2989" y2="7.6835" layer="21"/>
<rectangle x1="-0.0127" y1="7.6835" x2="1.2319" y2="7.7089" layer="21"/>
<rectangle x1="1.9177" y1="7.6835" x2="2.6289" y2="7.7089" layer="21"/>
<rectangle x1="3.2893" y1="7.6835" x2="3.9751" y2="7.7089" layer="21"/>
<rectangle x1="4.6609" y1="7.6835" x2="7.3025" y2="7.7089" layer="21"/>
<rectangle x1="8.5217" y1="7.6835" x2="10.4267" y2="7.7089" layer="21"/>
<rectangle x1="11.3665" y1="7.6835" x2="12.0777" y2="7.7089" layer="21"/>
<rectangle x1="12.9921" y1="7.6835" x2="13.6271" y2="7.7089" layer="21"/>
<rectangle x1="13.9065" y1="7.6835" x2="14.4907" y2="7.7089" layer="21"/>
<rectangle x1="15.4051" y1="7.6835" x2="17.0561" y2="7.7089" layer="21"/>
<rectangle x1="17.8689" y1="7.6835" x2="19.7739" y2="7.7089" layer="21"/>
<rectangle x1="21.3233" y1="7.6835" x2="22.5425" y2="7.7089" layer="21"/>
<rectangle x1="23.3553" y1="7.6835" x2="24.0411" y2="7.7089" layer="21"/>
<rectangle x1="24.8031" y1="7.6835" x2="25.5143" y2="7.7089" layer="21"/>
<rectangle x1="26.2255" y1="7.6835" x2="26.9367" y2="7.7089" layer="21"/>
<rectangle x1="27.6225" y1="7.6835" x2="29.2735" y2="7.7089" layer="21"/>
<rectangle x1="0.0127" y1="7.7089" x2="1.2065" y2="7.7343" layer="21"/>
<rectangle x1="1.8923" y1="7.7089" x2="2.6289" y2="7.7343" layer="21"/>
<rectangle x1="3.3147" y1="7.7089" x2="3.9751" y2="7.7343" layer="21"/>
<rectangle x1="4.6609" y1="7.7089" x2="7.3025" y2="7.7343" layer="21"/>
<rectangle x1="8.5217" y1="7.7089" x2="10.4521" y2="7.7343" layer="21"/>
<rectangle x1="11.3919" y1="7.7089" x2="12.0777" y2="7.7343" layer="21"/>
<rectangle x1="13.0175" y1="7.7089" x2="13.6525" y2="7.7343" layer="21"/>
<rectangle x1="13.8811" y1="7.7089" x2="14.4907" y2="7.7343" layer="21"/>
<rectangle x1="15.4051" y1="7.7089" x2="17.0561" y2="7.7343" layer="21"/>
<rectangle x1="17.8943" y1="7.7089" x2="19.7993" y2="7.7343" layer="21"/>
<rectangle x1="21.2979" y1="7.7089" x2="22.4917" y2="7.7343" layer="21"/>
<rectangle x1="23.3553" y1="7.7089" x2="24.0411" y2="7.7343" layer="21"/>
<rectangle x1="24.8031" y1="7.7089" x2="25.4889" y2="7.7343" layer="21"/>
<rectangle x1="26.2255" y1="7.7089" x2="26.9113" y2="7.7343" layer="21"/>
<rectangle x1="27.6479" y1="7.7089" x2="29.2989" y2="7.7343" layer="21"/>
<rectangle x1="-0.0127" y1="7.7343" x2="1.2319" y2="7.7597" layer="21"/>
<rectangle x1="1.9177" y1="7.7343" x2="2.6289" y2="7.7597" layer="21"/>
<rectangle x1="3.2893" y1="7.7343" x2="3.9751" y2="7.7597" layer="21"/>
<rectangle x1="4.6609" y1="7.7343" x2="7.3025" y2="7.7597" layer="21"/>
<rectangle x1="8.5217" y1="7.7343" x2="10.4775" y2="7.7597" layer="21"/>
<rectangle x1="11.3665" y1="7.7343" x2="12.0777" y2="7.7597" layer="21"/>
<rectangle x1="12.9921" y1="7.7343" x2="13.6271" y2="7.7597" layer="21"/>
<rectangle x1="13.9065" y1="7.7343" x2="14.4907" y2="7.7597" layer="21"/>
<rectangle x1="15.4051" y1="7.7343" x2="17.0561" y2="7.7597" layer="21"/>
<rectangle x1="17.8689" y1="7.7343" x2="19.8247" y2="7.7597" layer="21"/>
<rectangle x1="21.2217" y1="7.7343" x2="22.4917" y2="7.7597" layer="21"/>
<rectangle x1="23.3553" y1="7.7343" x2="24.0411" y2="7.7597" layer="21"/>
<rectangle x1="24.8031" y1="7.7343" x2="25.5143" y2="7.7597" layer="21"/>
<rectangle x1="26.2255" y1="7.7343" x2="26.9367" y2="7.7597" layer="21"/>
<rectangle x1="27.6225" y1="7.7343" x2="29.2735" y2="7.7597" layer="21"/>
<rectangle x1="0.0127" y1="7.7597" x2="1.2065" y2="7.7851" layer="21"/>
<rectangle x1="1.8923" y1="7.7597" x2="2.6289" y2="7.7851" layer="21"/>
<rectangle x1="3.3147" y1="7.7597" x2="3.9751" y2="7.7851" layer="21"/>
<rectangle x1="4.6609" y1="7.7597" x2="7.3025" y2="7.7851" layer="21"/>
<rectangle x1="8.5217" y1="7.7597" x2="10.4775" y2="7.7851" layer="21"/>
<rectangle x1="11.3919" y1="7.7597" x2="12.0777" y2="7.7851" layer="21"/>
<rectangle x1="12.9921" y1="7.7597" x2="13.6271" y2="7.7851" layer="21"/>
<rectangle x1="13.9065" y1="7.7597" x2="14.5161" y2="7.7851" layer="21"/>
<rectangle x1="15.4051" y1="7.7597" x2="17.0561" y2="7.7851" layer="21"/>
<rectangle x1="17.8943" y1="7.7597" x2="19.8501" y2="7.7851" layer="21"/>
<rectangle x1="21.1963" y1="7.7597" x2="22.4409" y2="7.7851" layer="21"/>
<rectangle x1="23.3553" y1="7.7597" x2="24.0411" y2="7.7851" layer="21"/>
<rectangle x1="24.8031" y1="7.7597" x2="25.4889" y2="7.7851" layer="21"/>
<rectangle x1="26.2255" y1="7.7597" x2="26.9113" y2="7.7851" layer="21"/>
<rectangle x1="27.6479" y1="7.7597" x2="29.2989" y2="7.7851" layer="21"/>
<rectangle x1="-0.0127" y1="7.7851" x2="1.2319" y2="7.8105" layer="21"/>
<rectangle x1="1.9177" y1="7.7851" x2="2.6289" y2="7.8105" layer="21"/>
<rectangle x1="3.2893" y1="7.7851" x2="3.9751" y2="7.8105" layer="21"/>
<rectangle x1="4.6609" y1="7.7851" x2="7.3025" y2="7.8105" layer="21"/>
<rectangle x1="8.5217" y1="7.7851" x2="10.5029" y2="7.8105" layer="21"/>
<rectangle x1="11.3665" y1="7.7851" x2="12.0777" y2="7.8105" layer="21"/>
<rectangle x1="12.9921" y1="7.7851" x2="13.6271" y2="7.8105" layer="21"/>
<rectangle x1="13.9065" y1="7.7851" x2="14.5161" y2="7.8105" layer="21"/>
<rectangle x1="15.4051" y1="7.7851" x2="17.0561" y2="7.8105" layer="21"/>
<rectangle x1="17.8689" y1="7.7851" x2="19.8755" y2="7.8105" layer="21"/>
<rectangle x1="21.1201" y1="7.7851" x2="22.4663" y2="7.8105" layer="21"/>
<rectangle x1="23.3553" y1="7.7851" x2="24.0411" y2="7.8105" layer="21"/>
<rectangle x1="24.8031" y1="7.7851" x2="25.5143" y2="7.8105" layer="21"/>
<rectangle x1="26.2255" y1="7.7851" x2="26.9367" y2="7.8105" layer="21"/>
<rectangle x1="27.6225" y1="7.7851" x2="29.2735" y2="7.8105" layer="21"/>
<rectangle x1="0.0127" y1="7.8105" x2="1.2065" y2="7.8359" layer="21"/>
<rectangle x1="1.8923" y1="7.8105" x2="2.6289" y2="7.8359" layer="21"/>
<rectangle x1="3.3147" y1="7.8105" x2="3.9751" y2="7.8359" layer="21"/>
<rectangle x1="4.6609" y1="7.8105" x2="7.3025" y2="7.8359" layer="21"/>
<rectangle x1="8.5217" y1="7.8105" x2="10.5029" y2="7.8359" layer="21"/>
<rectangle x1="11.3919" y1="7.8105" x2="12.0777" y2="7.8359" layer="21"/>
<rectangle x1="12.9667" y1="7.8105" x2="13.6017" y2="7.8359" layer="21"/>
<rectangle x1="13.9319" y1="7.8105" x2="14.5161" y2="7.8359" layer="21"/>
<rectangle x1="15.4051" y1="7.8105" x2="17.0561" y2="7.8359" layer="21"/>
<rectangle x1="17.8943" y1="7.8105" x2="19.9009" y2="7.8359" layer="21"/>
<rectangle x1="21.0947" y1="7.8105" x2="22.4155" y2="7.8359" layer="21"/>
<rectangle x1="23.3553" y1="7.8105" x2="24.0411" y2="7.8359" layer="21"/>
<rectangle x1="24.8031" y1="7.8105" x2="25.4889" y2="7.8359" layer="21"/>
<rectangle x1="26.2255" y1="7.8105" x2="26.9113" y2="7.8359" layer="21"/>
<rectangle x1="27.6479" y1="7.8105" x2="29.2989" y2="7.8359" layer="21"/>
<rectangle x1="-0.0127" y1="7.8359" x2="1.2319" y2="7.8613" layer="21"/>
<rectangle x1="1.9177" y1="7.8359" x2="2.6289" y2="7.8613" layer="21"/>
<rectangle x1="3.2893" y1="7.8359" x2="3.9751" y2="7.8613" layer="21"/>
<rectangle x1="4.6609" y1="7.8359" x2="7.3025" y2="7.8613" layer="21"/>
<rectangle x1="8.5217" y1="7.8359" x2="10.5283" y2="7.8613" layer="21"/>
<rectangle x1="11.3665" y1="7.8359" x2="12.0777" y2="7.8613" layer="21"/>
<rectangle x1="12.9921" y1="7.8359" x2="13.6271" y2="7.8613" layer="21"/>
<rectangle x1="13.9065" y1="7.8359" x2="14.5161" y2="7.8613" layer="21"/>
<rectangle x1="15.4051" y1="7.8359" x2="17.0561" y2="7.8613" layer="21"/>
<rectangle x1="17.8689" y1="7.8359" x2="19.9009" y2="7.8613" layer="21"/>
<rectangle x1="21.0693" y1="7.8359" x2="22.3901" y2="7.8613" layer="21"/>
<rectangle x1="23.3553" y1="7.8359" x2="24.0411" y2="7.8613" layer="21"/>
<rectangle x1="24.8031" y1="7.8359" x2="25.5143" y2="7.8613" layer="21"/>
<rectangle x1="26.2255" y1="7.8359" x2="26.9367" y2="7.8613" layer="21"/>
<rectangle x1="27.6225" y1="7.8359" x2="29.2735" y2="7.8613" layer="21"/>
<rectangle x1="0.0127" y1="7.8613" x2="1.2065" y2="7.8867" layer="21"/>
<rectangle x1="1.8923" y1="7.8613" x2="2.6289" y2="7.8867" layer="21"/>
<rectangle x1="3.3147" y1="7.8613" x2="3.9751" y2="7.8867" layer="21"/>
<rectangle x1="4.6609" y1="7.8613" x2="7.3025" y2="7.8867" layer="21"/>
<rectangle x1="8.5217" y1="7.8613" x2="10.5537" y2="7.8867" layer="21"/>
<rectangle x1="11.3919" y1="7.8613" x2="12.0777" y2="7.8867" layer="21"/>
<rectangle x1="12.9667" y1="7.8613" x2="13.6017" y2="7.8867" layer="21"/>
<rectangle x1="13.9319" y1="7.8613" x2="14.5161" y2="7.8867" layer="21"/>
<rectangle x1="15.4051" y1="7.8613" x2="17.0561" y2="7.8867" layer="21"/>
<rectangle x1="17.8943" y1="7.8613" x2="19.9009" y2="7.8867" layer="21"/>
<rectangle x1="21.0439" y1="7.8613" x2="22.3393" y2="7.8867" layer="21"/>
<rectangle x1="23.3553" y1="7.8613" x2="24.0411" y2="7.8867" layer="21"/>
<rectangle x1="24.8031" y1="7.8613" x2="25.4889" y2="7.8867" layer="21"/>
<rectangle x1="26.2255" y1="7.8613" x2="26.9113" y2="7.8867" layer="21"/>
<rectangle x1="27.6479" y1="7.8613" x2="29.2989" y2="7.8867" layer="21"/>
<rectangle x1="-0.0127" y1="7.8867" x2="1.2319" y2="7.9121" layer="21"/>
<rectangle x1="1.9177" y1="7.8867" x2="2.6289" y2="7.9121" layer="21"/>
<rectangle x1="3.2893" y1="7.8867" x2="3.9751" y2="7.9121" layer="21"/>
<rectangle x1="4.6609" y1="7.8867" x2="7.3025" y2="7.9121" layer="21"/>
<rectangle x1="8.5217" y1="7.8867" x2="10.5791" y2="7.9121" layer="21"/>
<rectangle x1="11.3665" y1="7.8867" x2="12.0777" y2="7.9121" layer="21"/>
<rectangle x1="12.9667" y1="7.8867" x2="13.6271" y2="7.9121" layer="21"/>
<rectangle x1="13.9065" y1="7.8867" x2="14.5415" y2="7.9121" layer="21"/>
<rectangle x1="15.4051" y1="7.8867" x2="17.0561" y2="7.9121" layer="21"/>
<rectangle x1="17.8689" y1="7.8867" x2="19.9263" y2="7.9121" layer="21"/>
<rectangle x1="20.9677" y1="7.8867" x2="22.3139" y2="7.9121" layer="21"/>
<rectangle x1="23.3553" y1="7.8867" x2="24.0411" y2="7.9121" layer="21"/>
<rectangle x1="24.8031" y1="7.8867" x2="25.5143" y2="7.9121" layer="21"/>
<rectangle x1="26.2255" y1="7.8867" x2="26.9367" y2="7.9121" layer="21"/>
<rectangle x1="27.6225" y1="7.8867" x2="29.2735" y2="7.9121" layer="21"/>
<rectangle x1="0.0127" y1="7.9121" x2="1.2065" y2="7.9375" layer="21"/>
<rectangle x1="1.8923" y1="7.9121" x2="2.6289" y2="7.9375" layer="21"/>
<rectangle x1="3.3147" y1="7.9121" x2="3.9751" y2="7.9375" layer="21"/>
<rectangle x1="4.6609" y1="7.9121" x2="7.3025" y2="7.9375" layer="21"/>
<rectangle x1="8.5217" y1="7.9121" x2="10.5791" y2="7.9375" layer="21"/>
<rectangle x1="11.3919" y1="7.9121" x2="12.0777" y2="7.9375" layer="21"/>
<rectangle x1="12.9667" y1="7.9121" x2="13.6017" y2="7.9375" layer="21"/>
<rectangle x1="13.9319" y1="7.9121" x2="14.5161" y2="7.9375" layer="21"/>
<rectangle x1="15.4051" y1="7.9121" x2="17.0561" y2="7.9375" layer="21"/>
<rectangle x1="17.8943" y1="7.9121" x2="19.9517" y2="7.9375" layer="21"/>
<rectangle x1="20.9423" y1="7.9121" x2="22.2885" y2="7.9375" layer="21"/>
<rectangle x1="23.3553" y1="7.9121" x2="24.0411" y2="7.9375" layer="21"/>
<rectangle x1="24.8031" y1="7.9121" x2="25.4889" y2="7.9375" layer="21"/>
<rectangle x1="26.2255" y1="7.9121" x2="26.9113" y2="7.9375" layer="21"/>
<rectangle x1="27.6479" y1="7.9121" x2="29.2989" y2="7.9375" layer="21"/>
<rectangle x1="-0.0127" y1="7.9375" x2="1.2319" y2="7.9629" layer="21"/>
<rectangle x1="1.9177" y1="7.9375" x2="2.6289" y2="7.9629" layer="21"/>
<rectangle x1="3.2893" y1="7.9375" x2="3.9751" y2="7.9629" layer="21"/>
<rectangle x1="4.6609" y1="7.9375" x2="7.3025" y2="7.9629" layer="21"/>
<rectangle x1="8.5217" y1="7.9375" x2="10.5791" y2="7.9629" layer="21"/>
<rectangle x1="11.3665" y1="7.9375" x2="12.0777" y2="7.9629" layer="21"/>
<rectangle x1="12.9413" y1="7.9375" x2="13.6017" y2="7.9629" layer="21"/>
<rectangle x1="13.9319" y1="7.9375" x2="14.5415" y2="7.9629" layer="21"/>
<rectangle x1="15.4051" y1="7.9375" x2="17.0561" y2="7.9629" layer="21"/>
<rectangle x1="17.8689" y1="7.9375" x2="19.9517" y2="7.9629" layer="21"/>
<rectangle x1="20.9169" y1="7.9375" x2="22.2631" y2="7.9629" layer="21"/>
<rectangle x1="23.3553" y1="7.9375" x2="24.0411" y2="7.9629" layer="21"/>
<rectangle x1="24.8031" y1="7.9375" x2="25.5143" y2="7.9629" layer="21"/>
<rectangle x1="26.2255" y1="7.9375" x2="26.9367" y2="7.9629" layer="21"/>
<rectangle x1="27.6225" y1="7.9375" x2="29.2735" y2="7.9629" layer="21"/>
<rectangle x1="0.0127" y1="7.9629" x2="1.2065" y2="7.9883" layer="21"/>
<rectangle x1="1.8923" y1="7.9629" x2="2.6289" y2="7.9883" layer="21"/>
<rectangle x1="3.3147" y1="7.9629" x2="3.9751" y2="7.9883" layer="21"/>
<rectangle x1="4.6609" y1="7.9629" x2="7.3025" y2="7.9883" layer="21"/>
<rectangle x1="8.5217" y1="7.9629" x2="10.6045" y2="7.9883" layer="21"/>
<rectangle x1="11.3919" y1="7.9629" x2="12.0777" y2="7.9883" layer="21"/>
<rectangle x1="12.9667" y1="7.9629" x2="13.6017" y2="7.9883" layer="21"/>
<rectangle x1="13.9319" y1="7.9629" x2="14.5415" y2="7.9883" layer="21"/>
<rectangle x1="15.4051" y1="7.9629" x2="17.0561" y2="7.9883" layer="21"/>
<rectangle x1="17.8943" y1="7.9629" x2="19.9517" y2="7.9883" layer="21"/>
<rectangle x1="20.8915" y1="7.9629" x2="22.1869" y2="7.9883" layer="21"/>
<rectangle x1="23.3553" y1="7.9629" x2="24.0411" y2="7.9883" layer="21"/>
<rectangle x1="24.8031" y1="7.9629" x2="25.4889" y2="7.9883" layer="21"/>
<rectangle x1="26.2255" y1="7.9629" x2="26.9113" y2="7.9883" layer="21"/>
<rectangle x1="27.6479" y1="7.9629" x2="29.2989" y2="7.9883" layer="21"/>
<rectangle x1="-0.0127" y1="7.9883" x2="1.2319" y2="8.0137" layer="21"/>
<rectangle x1="1.9177" y1="7.9883" x2="2.6289" y2="8.0137" layer="21"/>
<rectangle x1="3.2893" y1="7.9883" x2="3.9751" y2="8.0137" layer="21"/>
<rectangle x1="4.6609" y1="7.9883" x2="7.3025" y2="8.0137" layer="21"/>
<rectangle x1="8.5217" y1="7.9883" x2="10.6045" y2="8.0137" layer="21"/>
<rectangle x1="11.3665" y1="7.9883" x2="12.0777" y2="8.0137" layer="21"/>
<rectangle x1="12.9413" y1="7.9883" x2="13.6017" y2="8.0137" layer="21"/>
<rectangle x1="13.9319" y1="7.9883" x2="14.5415" y2="8.0137" layer="21"/>
<rectangle x1="15.4051" y1="7.9883" x2="17.0561" y2="8.0137" layer="21"/>
<rectangle x1="17.8689" y1="7.9883" x2="19.9771" y2="8.0137" layer="21"/>
<rectangle x1="20.8661" y1="7.9883" x2="22.1615" y2="8.0137" layer="21"/>
<rectangle x1="23.3553" y1="7.9883" x2="24.0411" y2="8.0137" layer="21"/>
<rectangle x1="24.8031" y1="7.9883" x2="25.5143" y2="8.0137" layer="21"/>
<rectangle x1="26.2255" y1="7.9883" x2="26.9367" y2="8.0137" layer="21"/>
<rectangle x1="27.6225" y1="7.9883" x2="29.2735" y2="8.0137" layer="21"/>
<rectangle x1="0.0127" y1="8.0137" x2="1.2065" y2="8.0391" layer="21"/>
<rectangle x1="1.8923" y1="8.0137" x2="2.6289" y2="8.0391" layer="21"/>
<rectangle x1="3.3147" y1="8.0137" x2="3.9751" y2="8.0391" layer="21"/>
<rectangle x1="4.6609" y1="8.0137" x2="7.3025" y2="8.0391" layer="21"/>
<rectangle x1="8.5217" y1="8.0137" x2="10.6045" y2="8.0391" layer="21"/>
<rectangle x1="11.3919" y1="8.0137" x2="12.0777" y2="8.0391" layer="21"/>
<rectangle x1="12.9413" y1="8.0137" x2="13.6017" y2="8.0391" layer="21"/>
<rectangle x1="13.9319" y1="8.0137" x2="14.5669" y2="8.0391" layer="21"/>
<rectangle x1="15.4051" y1="8.0137" x2="17.0561" y2="8.0391" layer="21"/>
<rectangle x1="17.8943" y1="8.0137" x2="19.9771" y2="8.0391" layer="21"/>
<rectangle x1="20.8407" y1="8.0137" x2="22.1361" y2="8.0391" layer="21"/>
<rectangle x1="23.3553" y1="8.0137" x2="24.0411" y2="8.0391" layer="21"/>
<rectangle x1="24.8031" y1="8.0137" x2="25.4889" y2="8.0391" layer="21"/>
<rectangle x1="26.2255" y1="8.0137" x2="26.9113" y2="8.0391" layer="21"/>
<rectangle x1="27.6479" y1="8.0137" x2="29.2989" y2="8.0391" layer="21"/>
<rectangle x1="-0.0127" y1="8.0391" x2="1.2319" y2="8.0645" layer="21"/>
<rectangle x1="1.9177" y1="8.0391" x2="2.6289" y2="8.0645" layer="21"/>
<rectangle x1="3.2893" y1="8.0391" x2="3.9751" y2="8.0645" layer="21"/>
<rectangle x1="4.6609" y1="8.0391" x2="7.3025" y2="8.0645" layer="21"/>
<rectangle x1="8.5217" y1="8.0391" x2="9.2075" y2="8.0645" layer="21"/>
<rectangle x1="9.2329" y1="8.0391" x2="9.2583" y2="8.0645" layer="21"/>
<rectangle x1="9.2837" y1="8.0391" x2="9.3091" y2="8.0645" layer="21"/>
<rectangle x1="9.3345" y1="8.0391" x2="9.3599" y2="8.0645" layer="21"/>
<rectangle x1="9.3853" y1="8.0391" x2="9.4107" y2="8.0645" layer="21"/>
<rectangle x1="9.4361" y1="8.0391" x2="9.4615" y2="8.0645" layer="21"/>
<rectangle x1="9.4869" y1="8.0391" x2="9.5123" y2="8.0645" layer="21"/>
<rectangle x1="9.5377" y1="8.0391" x2="9.5631" y2="8.0645" layer="21"/>
<rectangle x1="9.5885" y1="8.0391" x2="9.6139" y2="8.0645" layer="21"/>
<rectangle x1="9.6393" y1="8.0391" x2="9.6647" y2="8.0645" layer="21"/>
<rectangle x1="9.6901" y1="8.0391" x2="10.6299" y2="8.0645" layer="21"/>
<rectangle x1="11.3665" y1="8.0391" x2="12.0777" y2="8.0645" layer="21"/>
<rectangle x1="12.9413" y1="8.0391" x2="13.5763" y2="8.0645" layer="21"/>
<rectangle x1="13.9573" y1="8.0391" x2="14.5669" y2="8.0645" layer="21"/>
<rectangle x1="15.4051" y1="8.0391" x2="17.0561" y2="8.0645" layer="21"/>
<rectangle x1="17.8689" y1="8.0391" x2="18.6055" y2="8.0645" layer="21"/>
<rectangle x1="18.6309" y1="8.0391" x2="18.6563" y2="8.0645" layer="21"/>
<rectangle x1="18.6817" y1="8.0391" x2="18.7071" y2="8.0645" layer="21"/>
<rectangle x1="18.7325" y1="8.0391" x2="18.7579" y2="8.0645" layer="21"/>
<rectangle x1="18.7833" y1="8.0391" x2="18.8087" y2="8.0645" layer="21"/>
<rectangle x1="18.8341" y1="8.0391" x2="18.8595" y2="8.0645" layer="21"/>
<rectangle x1="18.8849" y1="8.0391" x2="18.9103" y2="8.0645" layer="21"/>
<rectangle x1="18.9357" y1="8.0391" x2="18.9611" y2="8.0645" layer="21"/>
<rectangle x1="18.9865" y1="8.0391" x2="19.0119" y2="8.0645" layer="21"/>
<rectangle x1="19.0373" y1="8.0391" x2="19.9771" y2="8.0645" layer="21"/>
<rectangle x1="20.8153" y1="8.0391" x2="22.1107" y2="8.0645" layer="21"/>
<rectangle x1="23.3553" y1="8.0391" x2="24.0411" y2="8.0645" layer="21"/>
<rectangle x1="24.8031" y1="8.0391" x2="25.5143" y2="8.0645" layer="21"/>
<rectangle x1="26.2255" y1="8.0391" x2="26.9367" y2="8.0645" layer="21"/>
<rectangle x1="27.6225" y1="8.0391" x2="29.2735" y2="8.0645" layer="21"/>
<rectangle x1="0.0127" y1="8.0645" x2="1.2065" y2="8.0899" layer="21"/>
<rectangle x1="1.8923" y1="8.0645" x2="2.6289" y2="8.0899" layer="21"/>
<rectangle x1="3.3147" y1="8.0645" x2="3.9751" y2="8.0899" layer="21"/>
<rectangle x1="4.6609" y1="8.0645" x2="7.3025" y2="8.0899" layer="21"/>
<rectangle x1="8.5217" y1="8.0645" x2="9.2075" y2="8.0899" layer="21"/>
<rectangle x1="9.7663" y1="8.0645" x2="10.6045" y2="8.0899" layer="21"/>
<rectangle x1="11.3919" y1="8.0645" x2="12.0777" y2="8.0899" layer="21"/>
<rectangle x1="12.9159" y1="8.0645" x2="13.5763" y2="8.0899" layer="21"/>
<rectangle x1="13.9573" y1="8.0645" x2="14.5669" y2="8.0899" layer="21"/>
<rectangle x1="15.4051" y1="8.0645" x2="17.0561" y2="8.0899" layer="21"/>
<rectangle x1="17.8943" y1="8.0645" x2="18.5801" y2="8.0899" layer="21"/>
<rectangle x1="19.1135" y1="8.0645" x2="19.1389" y2="8.0899" layer="21"/>
<rectangle x1="19.1643" y1="8.0645" x2="19.9771" y2="8.0899" layer="21"/>
<rectangle x1="20.7899" y1="8.0645" x2="22.0345" y2="8.0899" layer="21"/>
<rectangle x1="23.3553" y1="8.0645" x2="24.0411" y2="8.0899" layer="21"/>
<rectangle x1="24.8031" y1="8.0645" x2="25.4889" y2="8.0899" layer="21"/>
<rectangle x1="26.2255" y1="8.0645" x2="26.9113" y2="8.0899" layer="21"/>
<rectangle x1="27.6479" y1="8.0645" x2="29.2989" y2="8.0899" layer="21"/>
<rectangle x1="-0.0127" y1="8.0899" x2="1.2319" y2="8.1153" layer="21"/>
<rectangle x1="1.9177" y1="8.0899" x2="2.6289" y2="8.1153" layer="21"/>
<rectangle x1="3.2893" y1="8.0899" x2="3.9751" y2="8.1153" layer="21"/>
<rectangle x1="4.6609" y1="8.0899" x2="7.3025" y2="8.1153" layer="21"/>
<rectangle x1="8.5217" y1="8.0899" x2="9.2075" y2="8.1153" layer="21"/>
<rectangle x1="9.7917" y1="8.0899" x2="10.6299" y2="8.1153" layer="21"/>
<rectangle x1="11.3665" y1="8.0899" x2="12.0777" y2="8.1153" layer="21"/>
<rectangle x1="12.9413" y1="8.0899" x2="13.5763" y2="8.1153" layer="21"/>
<rectangle x1="13.9573" y1="8.0899" x2="14.5923" y2="8.1153" layer="21"/>
<rectangle x1="15.4051" y1="8.0899" x2="17.0561" y2="8.1153" layer="21"/>
<rectangle x1="17.8689" y1="8.0899" x2="18.5801" y2="8.1153" layer="21"/>
<rectangle x1="19.1897" y1="8.0899" x2="19.9771" y2="8.1153" layer="21"/>
<rectangle x1="20.7645" y1="8.0899" x2="22.0091" y2="8.1153" layer="21"/>
<rectangle x1="23.3553" y1="8.0899" x2="24.0411" y2="8.1153" layer="21"/>
<rectangle x1="24.8031" y1="8.0899" x2="25.5143" y2="8.1153" layer="21"/>
<rectangle x1="26.2255" y1="8.0899" x2="26.9367" y2="8.1153" layer="21"/>
<rectangle x1="27.6225" y1="8.0899" x2="29.2735" y2="8.1153" layer="21"/>
<rectangle x1="0.0127" y1="8.1153" x2="1.2065" y2="8.1407" layer="21"/>
<rectangle x1="1.8923" y1="8.1153" x2="2.6289" y2="8.1407" layer="21"/>
<rectangle x1="3.3147" y1="8.1153" x2="3.9751" y2="8.1407" layer="21"/>
<rectangle x1="4.6609" y1="8.1153" x2="7.3025" y2="8.1407" layer="21"/>
<rectangle x1="8.5217" y1="8.1153" x2="9.2075" y2="8.1407" layer="21"/>
<rectangle x1="9.8679" y1="8.1153" x2="10.6299" y2="8.1407" layer="21"/>
<rectangle x1="11.3919" y1="8.1153" x2="12.0777" y2="8.1407" layer="21"/>
<rectangle x1="12.9159" y1="8.1153" x2="13.5509" y2="8.1407" layer="21"/>
<rectangle x1="13.9573" y1="8.1153" x2="14.5669" y2="8.1407" layer="21"/>
<rectangle x1="15.4051" y1="8.1153" x2="17.0561" y2="8.1407" layer="21"/>
<rectangle x1="17.8943" y1="8.1153" x2="18.5801" y2="8.1407" layer="21"/>
<rectangle x1="19.2151" y1="8.1153" x2="20.0025" y2="8.1407" layer="21"/>
<rectangle x1="20.7391" y1="8.1153" x2="21.9329" y2="8.1407" layer="21"/>
<rectangle x1="23.3553" y1="8.1153" x2="24.0411" y2="8.1407" layer="21"/>
<rectangle x1="24.8031" y1="8.1153" x2="25.4889" y2="8.1407" layer="21"/>
<rectangle x1="26.2255" y1="8.1153" x2="26.9113" y2="8.1407" layer="21"/>
<rectangle x1="27.6479" y1="8.1153" x2="29.2989" y2="8.1407" layer="21"/>
<rectangle x1="-0.0127" y1="8.1407" x2="1.2319" y2="8.1661" layer="21"/>
<rectangle x1="1.9177" y1="8.1407" x2="2.6289" y2="8.1661" layer="21"/>
<rectangle x1="3.2893" y1="8.1407" x2="3.9751" y2="8.1661" layer="21"/>
<rectangle x1="4.6609" y1="8.1407" x2="7.3025" y2="8.1661" layer="21"/>
<rectangle x1="8.5217" y1="8.1407" x2="9.2075" y2="8.1661" layer="21"/>
<rectangle x1="9.8679" y1="8.1407" x2="10.6299" y2="8.1661" layer="21"/>
<rectangle x1="11.3665" y1="8.1407" x2="12.0777" y2="8.1661" layer="21"/>
<rectangle x1="12.9159" y1="8.1407" x2="13.5763" y2="8.1661" layer="21"/>
<rectangle x1="13.9573" y1="8.1407" x2="14.5923" y2="8.1661" layer="21"/>
<rectangle x1="15.4051" y1="8.1407" x2="17.0561" y2="8.1661" layer="21"/>
<rectangle x1="17.8689" y1="8.1407" x2="18.5801" y2="8.1661" layer="21"/>
<rectangle x1="19.2405" y1="8.1407" x2="20.0025" y2="8.1661" layer="21"/>
<rectangle x1="20.7137" y1="8.1407" x2="21.9075" y2="8.1661" layer="21"/>
<rectangle x1="23.3553" y1="8.1407" x2="24.0411" y2="8.1661" layer="21"/>
<rectangle x1="24.8031" y1="8.1407" x2="25.5143" y2="8.1661" layer="21"/>
<rectangle x1="26.2255" y1="8.1407" x2="26.9367" y2="8.1661" layer="21"/>
<rectangle x1="27.6225" y1="8.1407" x2="29.2735" y2="8.1661" layer="21"/>
<rectangle x1="0.0127" y1="8.1661" x2="1.2065" y2="8.1915" layer="21"/>
<rectangle x1="1.8923" y1="8.1661" x2="2.6289" y2="8.1915" layer="21"/>
<rectangle x1="3.3147" y1="8.1661" x2="3.9751" y2="8.1915" layer="21"/>
<rectangle x1="4.6609" y1="8.1661" x2="7.3025" y2="8.1915" layer="21"/>
<rectangle x1="8.5217" y1="8.1661" x2="9.2075" y2="8.1915" layer="21"/>
<rectangle x1="9.8933" y1="8.1661" x2="10.6553" y2="8.1915" layer="21"/>
<rectangle x1="11.3919" y1="8.1661" x2="12.0777" y2="8.1915" layer="21"/>
<rectangle x1="12.9159" y1="8.1661" x2="13.5509" y2="8.1915" layer="21"/>
<rectangle x1="13.9827" y1="8.1661" x2="14.5669" y2="8.1915" layer="21"/>
<rectangle x1="15.4051" y1="8.1661" x2="17.0561" y2="8.1915" layer="21"/>
<rectangle x1="17.8943" y1="8.1661" x2="18.5801" y2="8.1915" layer="21"/>
<rectangle x1="19.2659" y1="8.1661" x2="20.0025" y2="8.1915" layer="21"/>
<rectangle x1="20.7137" y1="8.1661" x2="21.8313" y2="8.1915" layer="21"/>
<rectangle x1="23.3553" y1="8.1661" x2="24.0411" y2="8.1915" layer="21"/>
<rectangle x1="24.8031" y1="8.1661" x2="25.4889" y2="8.1915" layer="21"/>
<rectangle x1="26.2255" y1="8.1661" x2="26.9113" y2="8.1915" layer="21"/>
<rectangle x1="27.6479" y1="8.1661" x2="29.2989" y2="8.1915" layer="21"/>
<rectangle x1="-0.0127" y1="8.1915" x2="1.2319" y2="8.2169" layer="21"/>
<rectangle x1="1.9177" y1="8.1915" x2="2.6289" y2="8.2169" layer="21"/>
<rectangle x1="3.2893" y1="8.1915" x2="3.9751" y2="8.2169" layer="21"/>
<rectangle x1="4.6609" y1="8.1915" x2="7.3025" y2="8.2169" layer="21"/>
<rectangle x1="8.5217" y1="8.1915" x2="9.2075" y2="8.2169" layer="21"/>
<rectangle x1="9.8933" y1="8.1915" x2="10.6299" y2="8.2169" layer="21"/>
<rectangle x1="11.3665" y1="8.1915" x2="12.0777" y2="8.2169" layer="21"/>
<rectangle x1="12.8905" y1="8.1915" x2="13.5763" y2="8.2169" layer="21"/>
<rectangle x1="13.9573" y1="8.1915" x2="14.5923" y2="8.2169" layer="21"/>
<rectangle x1="15.4051" y1="8.1915" x2="16.1163" y2="8.2169" layer="21"/>
<rectangle x1="16.1417" y1="8.1915" x2="16.1671" y2="8.2169" layer="21"/>
<rectangle x1="16.1925" y1="8.1915" x2="16.2179" y2="8.2169" layer="21"/>
<rectangle x1="16.2433" y1="8.1915" x2="16.2687" y2="8.2169" layer="21"/>
<rectangle x1="16.2941" y1="8.1915" x2="16.3195" y2="8.2169" layer="21"/>
<rectangle x1="16.3449" y1="8.1915" x2="16.3703" y2="8.2169" layer="21"/>
<rectangle x1="16.3957" y1="8.1915" x2="16.4211" y2="8.2169" layer="21"/>
<rectangle x1="16.4465" y1="8.1915" x2="16.4719" y2="8.2169" layer="21"/>
<rectangle x1="16.4973" y1="8.1915" x2="16.5227" y2="8.2169" layer="21"/>
<rectangle x1="16.5481" y1="8.1915" x2="16.5735" y2="8.2169" layer="21"/>
<rectangle x1="16.5989" y1="8.1915" x2="16.6243" y2="8.2169" layer="21"/>
<rectangle x1="16.6497" y1="8.1915" x2="16.6751" y2="8.2169" layer="21"/>
<rectangle x1="16.7005" y1="8.1915" x2="16.7259" y2="8.2169" layer="21"/>
<rectangle x1="16.7513" y1="8.1915" x2="16.7767" y2="8.2169" layer="21"/>
<rectangle x1="16.8021" y1="8.1915" x2="16.8275" y2="8.2169" layer="21"/>
<rectangle x1="16.8529" y1="8.1915" x2="16.8783" y2="8.2169" layer="21"/>
<rectangle x1="16.9037" y1="8.1915" x2="16.9291" y2="8.2169" layer="21"/>
<rectangle x1="16.9545" y1="8.1915" x2="16.9799" y2="8.2169" layer="21"/>
<rectangle x1="17.0053" y1="8.1915" x2="17.0307" y2="8.2169" layer="21"/>
<rectangle x1="17.8689" y1="8.1915" x2="18.5801" y2="8.2169" layer="21"/>
<rectangle x1="19.2659" y1="8.1915" x2="20.0279" y2="8.2169" layer="21"/>
<rectangle x1="20.6883" y1="8.1915" x2="21.8059" y2="8.2169" layer="21"/>
<rectangle x1="23.3553" y1="8.1915" x2="24.0411" y2="8.2169" layer="21"/>
<rectangle x1="24.8031" y1="8.1915" x2="25.5143" y2="8.2169" layer="21"/>
<rectangle x1="26.2255" y1="8.1915" x2="26.9367" y2="8.2169" layer="21"/>
<rectangle x1="27.6225" y1="8.1915" x2="28.3591" y2="8.2169" layer="21"/>
<rectangle x1="28.3845" y1="8.1915" x2="28.4099" y2="8.2169" layer="21"/>
<rectangle x1="28.4353" y1="8.1915" x2="28.4607" y2="8.2169" layer="21"/>
<rectangle x1="28.4861" y1="8.1915" x2="28.5115" y2="8.2169" layer="21"/>
<rectangle x1="28.5369" y1="8.1915" x2="28.5623" y2="8.2169" layer="21"/>
<rectangle x1="28.5877" y1="8.1915" x2="28.6131" y2="8.2169" layer="21"/>
<rectangle x1="28.6385" y1="8.1915" x2="28.6639" y2="8.2169" layer="21"/>
<rectangle x1="28.6893" y1="8.1915" x2="28.7147" y2="8.2169" layer="21"/>
<rectangle x1="28.7401" y1="8.1915" x2="28.7655" y2="8.2169" layer="21"/>
<rectangle x1="28.7909" y1="8.1915" x2="28.8163" y2="8.2169" layer="21"/>
<rectangle x1="28.8417" y1="8.1915" x2="28.8671" y2="8.2169" layer="21"/>
<rectangle x1="28.8925" y1="8.1915" x2="28.9179" y2="8.2169" layer="21"/>
<rectangle x1="28.9433" y1="8.1915" x2="28.9687" y2="8.2169" layer="21"/>
<rectangle x1="28.9941" y1="8.1915" x2="29.0195" y2="8.2169" layer="21"/>
<rectangle x1="29.0449" y1="8.1915" x2="29.0703" y2="8.2169" layer="21"/>
<rectangle x1="29.0957" y1="8.1915" x2="29.1211" y2="8.2169" layer="21"/>
<rectangle x1="29.1465" y1="8.1915" x2="29.1719" y2="8.2169" layer="21"/>
<rectangle x1="29.1973" y1="8.1915" x2="29.2227" y2="8.2169" layer="21"/>
<rectangle x1="29.2481" y1="8.1915" x2="29.2735" y2="8.2169" layer="21"/>
<rectangle x1="0.0127" y1="8.2169" x2="1.2065" y2="8.2423" layer="21"/>
<rectangle x1="1.8923" y1="8.2169" x2="2.6289" y2="8.2423" layer="21"/>
<rectangle x1="3.3147" y1="8.2169" x2="3.9751" y2="8.2423" layer="21"/>
<rectangle x1="4.6609" y1="8.2169" x2="7.3025" y2="8.2423" layer="21"/>
<rectangle x1="8.5217" y1="8.2169" x2="9.2075" y2="8.2423" layer="21"/>
<rectangle x1="9.9187" y1="8.2169" x2="10.6553" y2="8.2423" layer="21"/>
<rectangle x1="11.3919" y1="8.2169" x2="12.0777" y2="8.2423" layer="21"/>
<rectangle x1="12.9159" y1="8.2169" x2="13.5509" y2="8.2423" layer="21"/>
<rectangle x1="13.9827" y1="8.2169" x2="14.5923" y2="8.2423" layer="21"/>
<rectangle x1="15.4051" y1="8.2169" x2="16.0909" y2="8.2423" layer="21"/>
<rectangle x1="17.8943" y1="8.2169" x2="18.5801" y2="8.2423" layer="21"/>
<rectangle x1="19.2913" y1="8.2169" x2="20.0025" y2="8.2423" layer="21"/>
<rectangle x1="20.6883" y1="8.2169" x2="21.7297" y2="8.2423" layer="21"/>
<rectangle x1="23.3553" y1="8.2169" x2="24.0411" y2="8.2423" layer="21"/>
<rectangle x1="24.8031" y1="8.2169" x2="25.4889" y2="8.2423" layer="21"/>
<rectangle x1="26.2255" y1="8.2169" x2="26.9113" y2="8.2423" layer="21"/>
<rectangle x1="27.6479" y1="8.2169" x2="28.3337" y2="8.2423" layer="21"/>
<rectangle x1="-0.0127" y1="8.2423" x2="1.2319" y2="8.2677" layer="21"/>
<rectangle x1="1.9177" y1="8.2423" x2="2.6289" y2="8.2677" layer="21"/>
<rectangle x1="3.2893" y1="8.2423" x2="3.9751" y2="8.2677" layer="21"/>
<rectangle x1="4.6609" y1="8.2423" x2="7.3025" y2="8.2677" layer="21"/>
<rectangle x1="8.5217" y1="8.2423" x2="9.2075" y2="8.2677" layer="21"/>
<rectangle x1="9.9441" y1="8.2423" x2="10.6299" y2="8.2677" layer="21"/>
<rectangle x1="11.3665" y1="8.2423" x2="12.0777" y2="8.2677" layer="21"/>
<rectangle x1="12.8905" y1="8.2423" x2="13.5509" y2="8.2677" layer="21"/>
<rectangle x1="13.9573" y1="8.2423" x2="14.5923" y2="8.2677" layer="21"/>
<rectangle x1="15.4051" y1="8.2423" x2="16.1163" y2="8.2677" layer="21"/>
<rectangle x1="17.8689" y1="8.2423" x2="18.5801" y2="8.2677" layer="21"/>
<rectangle x1="19.2913" y1="8.2423" x2="20.0279" y2="8.2677" layer="21"/>
<rectangle x1="20.6629" y1="8.2423" x2="21.7043" y2="8.2677" layer="21"/>
<rectangle x1="23.3553" y1="8.2423" x2="24.0411" y2="8.2677" layer="21"/>
<rectangle x1="24.8031" y1="8.2423" x2="25.5143" y2="8.2677" layer="21"/>
<rectangle x1="26.2255" y1="8.2423" x2="26.9367" y2="8.2677" layer="21"/>
<rectangle x1="27.6225" y1="8.2423" x2="28.3337" y2="8.2677" layer="21"/>
<rectangle x1="0.0127" y1="8.2677" x2="1.2065" y2="8.2931" layer="21"/>
<rectangle x1="1.8923" y1="8.2677" x2="2.6289" y2="8.2931" layer="21"/>
<rectangle x1="3.3147" y1="8.2677" x2="3.9751" y2="8.2931" layer="21"/>
<rectangle x1="4.6609" y1="8.2677" x2="7.3025" y2="8.2931" layer="21"/>
<rectangle x1="8.5217" y1="8.2677" x2="9.2075" y2="8.2931" layer="21"/>
<rectangle x1="9.9441" y1="8.2677" x2="10.6553" y2="8.2931" layer="21"/>
<rectangle x1="11.3919" y1="8.2677" x2="12.0777" y2="8.2931" layer="21"/>
<rectangle x1="12.8905" y1="8.2677" x2="13.5509" y2="8.2931" layer="21"/>
<rectangle x1="13.9827" y1="8.2677" x2="14.5923" y2="8.2931" layer="21"/>
<rectangle x1="15.4051" y1="8.2677" x2="16.0909" y2="8.2931" layer="21"/>
<rectangle x1="17.8943" y1="8.2677" x2="18.5801" y2="8.2931" layer="21"/>
<rectangle x1="19.3167" y1="8.2677" x2="20.0025" y2="8.2931" layer="21"/>
<rectangle x1="20.6629" y1="8.2677" x2="21.6789" y2="8.2931" layer="21"/>
<rectangle x1="23.3553" y1="8.2677" x2="24.0411" y2="8.2931" layer="21"/>
<rectangle x1="24.8031" y1="8.2677" x2="25.4889" y2="8.2931" layer="21"/>
<rectangle x1="26.2255" y1="8.2677" x2="26.9113" y2="8.2931" layer="21"/>
<rectangle x1="27.6479" y1="8.2677" x2="28.3337" y2="8.2931" layer="21"/>
<rectangle x1="-0.0127" y1="8.2931" x2="1.2319" y2="8.3185" layer="21"/>
<rectangle x1="1.9177" y1="8.2931" x2="2.6289" y2="8.3185" layer="21"/>
<rectangle x1="3.2893" y1="8.2931" x2="3.9751" y2="8.3185" layer="21"/>
<rectangle x1="4.6609" y1="8.2931" x2="7.3025" y2="8.3185" layer="21"/>
<rectangle x1="8.5217" y1="8.2931" x2="9.2075" y2="8.3185" layer="21"/>
<rectangle x1="9.9441" y1="8.2931" x2="10.6553" y2="8.3185" layer="21"/>
<rectangle x1="11.3665" y1="8.2931" x2="12.0777" y2="8.3185" layer="21"/>
<rectangle x1="12.8905" y1="8.2931" x2="13.5509" y2="8.3185" layer="21"/>
<rectangle x1="13.9827" y1="8.2931" x2="14.5923" y2="8.3185" layer="21"/>
<rectangle x1="15.4051" y1="8.2931" x2="16.1163" y2="8.3185" layer="21"/>
<rectangle x1="17.8689" y1="8.2931" x2="18.5801" y2="8.3185" layer="21"/>
<rectangle x1="19.2913" y1="8.2931" x2="20.0279" y2="8.3185" layer="21"/>
<rectangle x1="20.6629" y1="8.2931" x2="21.6535" y2="8.3185" layer="21"/>
<rectangle x1="23.3553" y1="8.2931" x2="24.0411" y2="8.3185" layer="21"/>
<rectangle x1="24.8031" y1="8.2931" x2="25.5143" y2="8.3185" layer="21"/>
<rectangle x1="26.2255" y1="8.2931" x2="26.9367" y2="8.3185" layer="21"/>
<rectangle x1="27.6225" y1="8.2931" x2="28.3337" y2="8.3185" layer="21"/>
<rectangle x1="0.0127" y1="8.3185" x2="1.2065" y2="8.3439" layer="21"/>
<rectangle x1="1.8923" y1="8.3185" x2="2.6289" y2="8.3439" layer="21"/>
<rectangle x1="3.3147" y1="8.3185" x2="3.9751" y2="8.3439" layer="21"/>
<rectangle x1="4.6609" y1="8.3185" x2="7.3025" y2="8.3439" layer="21"/>
<rectangle x1="8.5217" y1="8.3185" x2="9.2075" y2="8.3439" layer="21"/>
<rectangle x1="9.9441" y1="8.3185" x2="10.6553" y2="8.3439" layer="21"/>
<rectangle x1="11.3919" y1="8.3185" x2="12.0777" y2="8.3439" layer="21"/>
<rectangle x1="12.8905" y1="8.3185" x2="13.5509" y2="8.3439" layer="21"/>
<rectangle x1="13.9827" y1="8.3185" x2="14.6177" y2="8.3439" layer="21"/>
<rectangle x1="15.4051" y1="8.3185" x2="16.0909" y2="8.3439" layer="21"/>
<rectangle x1="17.8943" y1="8.3185" x2="18.5801" y2="8.3439" layer="21"/>
<rectangle x1="19.3167" y1="8.3185" x2="20.0025" y2="8.3439" layer="21"/>
<rectangle x1="20.6375" y1="8.3185" x2="21.5773" y2="8.3439" layer="21"/>
<rectangle x1="23.3553" y1="8.3185" x2="24.0411" y2="8.3439" layer="21"/>
<rectangle x1="24.8031" y1="8.3185" x2="25.4889" y2="8.3439" layer="21"/>
<rectangle x1="26.2255" y1="8.3185" x2="26.9113" y2="8.3439" layer="21"/>
<rectangle x1="27.6479" y1="8.3185" x2="28.3337" y2="8.3439" layer="21"/>
<rectangle x1="-0.0127" y1="8.3439" x2="1.2319" y2="8.3693" layer="21"/>
<rectangle x1="1.9177" y1="8.3439" x2="2.6289" y2="8.3693" layer="21"/>
<rectangle x1="3.2893" y1="8.3439" x2="3.9751" y2="8.3693" layer="21"/>
<rectangle x1="4.6609" y1="8.3439" x2="7.3025" y2="8.3693" layer="21"/>
<rectangle x1="8.5217" y1="8.3439" x2="9.2075" y2="8.3693" layer="21"/>
<rectangle x1="9.9441" y1="8.3439" x2="10.6553" y2="8.3693" layer="21"/>
<rectangle x1="11.3665" y1="8.3439" x2="12.0777" y2="8.3693" layer="21"/>
<rectangle x1="12.8905" y1="8.3439" x2="13.5255" y2="8.3693" layer="21"/>
<rectangle x1="14.0081" y1="8.3439" x2="14.6177" y2="8.3693" layer="21"/>
<rectangle x1="15.4051" y1="8.3439" x2="16.1163" y2="8.3693" layer="21"/>
<rectangle x1="17.8689" y1="8.3439" x2="18.5801" y2="8.3693" layer="21"/>
<rectangle x1="19.2913" y1="8.3439" x2="20.0279" y2="8.3693" layer="21"/>
<rectangle x1="20.6121" y1="8.3439" x2="21.5519" y2="8.3693" layer="21"/>
<rectangle x1="23.3553" y1="8.3439" x2="24.0411" y2="8.3693" layer="21"/>
<rectangle x1="24.8031" y1="8.3439" x2="25.5143" y2="8.3693" layer="21"/>
<rectangle x1="26.2255" y1="8.3439" x2="26.9367" y2="8.3693" layer="21"/>
<rectangle x1="27.6225" y1="8.3439" x2="28.3337" y2="8.3693" layer="21"/>
<rectangle x1="0.0127" y1="8.3693" x2="1.2065" y2="8.3947" layer="21"/>
<rectangle x1="1.8923" y1="8.3693" x2="2.6289" y2="8.3947" layer="21"/>
<rectangle x1="3.3147" y1="8.3693" x2="3.9751" y2="8.3947" layer="21"/>
<rectangle x1="4.6609" y1="8.3693" x2="5.3721" y2="8.3947" layer="21"/>
<rectangle x1="6.0579" y1="8.3693" x2="7.3025" y2="8.3947" layer="21"/>
<rectangle x1="8.5217" y1="8.3693" x2="9.2075" y2="8.3947" layer="21"/>
<rectangle x1="9.9695" y1="8.3693" x2="10.6553" y2="8.3947" layer="21"/>
<rectangle x1="11.3919" y1="8.3693" x2="12.0777" y2="8.3947" layer="21"/>
<rectangle x1="12.8651" y1="8.3693" x2="13.5255" y2="8.3947" layer="21"/>
<rectangle x1="13.9827" y1="8.3693" x2="14.6177" y2="8.3947" layer="21"/>
<rectangle x1="15.4051" y1="8.3693" x2="16.0909" y2="8.3947" layer="21"/>
<rectangle x1="17.8943" y1="8.3693" x2="18.5801" y2="8.3947" layer="21"/>
<rectangle x1="19.3167" y1="8.3693" x2="20.0025" y2="8.3947" layer="21"/>
<rectangle x1="20.6375" y1="8.3693" x2="21.4757" y2="8.3947" layer="21"/>
<rectangle x1="23.3553" y1="8.3693" x2="24.0411" y2="8.3947" layer="21"/>
<rectangle x1="24.8031" y1="8.3693" x2="25.4889" y2="8.3947" layer="21"/>
<rectangle x1="26.2255" y1="8.3693" x2="26.9113" y2="8.3947" layer="21"/>
<rectangle x1="27.6479" y1="8.3693" x2="28.3337" y2="8.3947" layer="21"/>
<rectangle x1="-0.0127" y1="8.3947" x2="1.2319" y2="8.4201" layer="21"/>
<rectangle x1="1.9177" y1="8.3947" x2="2.6289" y2="8.4201" layer="21"/>
<rectangle x1="3.2893" y1="8.3947" x2="3.9751" y2="8.4201" layer="21"/>
<rectangle x1="4.6609" y1="8.3947" x2="5.3975" y2="8.4201" layer="21"/>
<rectangle x1="6.0833" y1="8.3947" x2="7.3025" y2="8.4201" layer="21"/>
<rectangle x1="8.5217" y1="8.3947" x2="9.2075" y2="8.4201" layer="21"/>
<rectangle x1="9.9441" y1="8.3947" x2="10.6553" y2="8.4201" layer="21"/>
<rectangle x1="11.3665" y1="8.3947" x2="12.0777" y2="8.4201" layer="21"/>
<rectangle x1="12.8651" y1="8.3947" x2="13.5255" y2="8.4201" layer="21"/>
<rectangle x1="14.0081" y1="8.3947" x2="14.6431" y2="8.4201" layer="21"/>
<rectangle x1="15.4051" y1="8.3947" x2="16.1163" y2="8.4201" layer="21"/>
<rectangle x1="17.8689" y1="8.3947" x2="18.5801" y2="8.4201" layer="21"/>
<rectangle x1="19.3167" y1="8.3947" x2="20.0279" y2="8.4201" layer="21"/>
<rectangle x1="20.6121" y1="8.3947" x2="21.4503" y2="8.4201" layer="21"/>
<rectangle x1="23.3553" y1="8.3947" x2="24.0411" y2="8.4201" layer="21"/>
<rectangle x1="24.8031" y1="8.3947" x2="25.5143" y2="8.4201" layer="21"/>
<rectangle x1="26.2255" y1="8.3947" x2="26.9367" y2="8.4201" layer="21"/>
<rectangle x1="27.6225" y1="8.3947" x2="28.3337" y2="8.4201" layer="21"/>
<rectangle x1="0.0127" y1="8.4201" x2="1.2065" y2="8.4455" layer="21"/>
<rectangle x1="1.8923" y1="8.4201" x2="2.6289" y2="8.4455" layer="21"/>
<rectangle x1="3.3147" y1="8.4201" x2="3.9751" y2="8.4455" layer="21"/>
<rectangle x1="4.6609" y1="8.4201" x2="5.3721" y2="8.4455" layer="21"/>
<rectangle x1="6.0579" y1="8.4201" x2="7.3025" y2="8.4455" layer="21"/>
<rectangle x1="8.5217" y1="8.4201" x2="9.2075" y2="8.4455" layer="21"/>
<rectangle x1="9.9695" y1="8.4201" x2="10.6553" y2="8.4455" layer="21"/>
<rectangle x1="11.3919" y1="8.4201" x2="12.0777" y2="8.4455" layer="21"/>
<rectangle x1="12.8651" y1="8.4201" x2="13.5255" y2="8.4455" layer="21"/>
<rectangle x1="14.0081" y1="8.4201" x2="14.6177" y2="8.4455" layer="21"/>
<rectangle x1="15.4051" y1="8.4201" x2="16.0909" y2="8.4455" layer="21"/>
<rectangle x1="17.8943" y1="8.4201" x2="18.5801" y2="8.4455" layer="21"/>
<rectangle x1="19.3167" y1="8.4201" x2="20.0025" y2="8.4455" layer="21"/>
<rectangle x1="20.6375" y1="8.4201" x2="21.4249" y2="8.4455" layer="21"/>
<rectangle x1="23.3553" y1="8.4201" x2="24.0411" y2="8.4455" layer="21"/>
<rectangle x1="24.8031" y1="8.4201" x2="25.4889" y2="8.4455" layer="21"/>
<rectangle x1="26.2255" y1="8.4201" x2="26.9113" y2="8.4455" layer="21"/>
<rectangle x1="27.6479" y1="8.4201" x2="28.3337" y2="8.4455" layer="21"/>
<rectangle x1="-0.0127" y1="8.4455" x2="1.2319" y2="8.4709" layer="21"/>
<rectangle x1="1.9177" y1="8.4455" x2="2.6289" y2="8.4709" layer="21"/>
<rectangle x1="3.2893" y1="8.4455" x2="3.9751" y2="8.4709" layer="21"/>
<rectangle x1="4.6609" y1="8.4455" x2="5.3975" y2="8.4709" layer="21"/>
<rectangle x1="6.0833" y1="8.4455" x2="7.3025" y2="8.4709" layer="21"/>
<rectangle x1="8.5217" y1="8.4455" x2="9.2075" y2="8.4709" layer="21"/>
<rectangle x1="9.9441" y1="8.4455" x2="10.6553" y2="8.4709" layer="21"/>
<rectangle x1="11.3665" y1="8.4455" x2="12.0777" y2="8.4709" layer="21"/>
<rectangle x1="12.8397" y1="8.4455" x2="13.5255" y2="8.4709" layer="21"/>
<rectangle x1="14.0081" y1="8.4455" x2="14.6431" y2="8.4709" layer="21"/>
<rectangle x1="15.4051" y1="8.4455" x2="16.1163" y2="8.4709" layer="21"/>
<rectangle x1="17.8689" y1="8.4455" x2="18.5801" y2="8.4709" layer="21"/>
<rectangle x1="19.3167" y1="8.4455" x2="20.0279" y2="8.4709" layer="21"/>
<rectangle x1="20.6121" y1="8.4455" x2="21.3995" y2="8.4709" layer="21"/>
<rectangle x1="21.9837" y1="8.4455" x2="22.0091" y2="8.4709" layer="21"/>
<rectangle x1="22.0345" y1="8.4455" x2="22.0599" y2="8.4709" layer="21"/>
<rectangle x1="22.0853" y1="8.4455" x2="22.1107" y2="8.4709" layer="21"/>
<rectangle x1="22.1361" y1="8.4455" x2="22.1615" y2="8.4709" layer="21"/>
<rectangle x1="22.1869" y1="8.4455" x2="22.2123" y2="8.4709" layer="21"/>
<rectangle x1="22.2377" y1="8.4455" x2="22.2631" y2="8.4709" layer="21"/>
<rectangle x1="22.2885" y1="8.4455" x2="22.3139" y2="8.4709" layer="21"/>
<rectangle x1="22.3393" y1="8.4455" x2="22.3647" y2="8.4709" layer="21"/>
<rectangle x1="22.3901" y1="8.4455" x2="22.4155" y2="8.4709" layer="21"/>
<rectangle x1="22.4409" y1="8.4455" x2="22.4663" y2="8.4709" layer="21"/>
<rectangle x1="22.4917" y1="8.4455" x2="22.5171" y2="8.4709" layer="21"/>
<rectangle x1="22.5425" y1="8.4455" x2="22.5679" y2="8.4709" layer="21"/>
<rectangle x1="22.5933" y1="8.4455" x2="22.6187" y2="8.4709" layer="21"/>
<rectangle x1="22.6441" y1="8.4455" x2="22.6695" y2="8.4709" layer="21"/>
<rectangle x1="23.3553" y1="8.4455" x2="24.0411" y2="8.4709" layer="21"/>
<rectangle x1="24.8031" y1="8.4455" x2="25.5143" y2="8.4709" layer="21"/>
<rectangle x1="26.2255" y1="8.4455" x2="26.9367" y2="8.4709" layer="21"/>
<rectangle x1="27.6225" y1="8.4455" x2="28.3337" y2="8.4709" layer="21"/>
<rectangle x1="0.0127" y1="8.4709" x2="1.2065" y2="8.4963" layer="21"/>
<rectangle x1="1.8923" y1="8.4709" x2="2.6289" y2="8.4963" layer="21"/>
<rectangle x1="3.3147" y1="8.4709" x2="3.9751" y2="8.4963" layer="21"/>
<rectangle x1="4.6609" y1="8.4709" x2="5.3721" y2="8.4963" layer="21"/>
<rectangle x1="6.0579" y1="8.4709" x2="7.3025" y2="8.4963" layer="21"/>
<rectangle x1="8.5217" y1="8.4709" x2="9.2075" y2="8.4963" layer="21"/>
<rectangle x1="9.9695" y1="8.4709" x2="10.6553" y2="8.4963" layer="21"/>
<rectangle x1="11.3919" y1="8.4709" x2="12.0777" y2="8.4963" layer="21"/>
<rectangle x1="12.8651" y1="8.4709" x2="13.5001" y2="8.4963" layer="21"/>
<rectangle x1="14.0335" y1="8.4709" x2="14.6431" y2="8.4963" layer="21"/>
<rectangle x1="15.4051" y1="8.4709" x2="16.0909" y2="8.4963" layer="21"/>
<rectangle x1="17.8943" y1="8.4709" x2="18.5801" y2="8.4963" layer="21"/>
<rectangle x1="19.3167" y1="8.4709" x2="20.0025" y2="8.4963" layer="21"/>
<rectangle x1="20.6121" y1="8.4709" x2="21.3741" y2="8.4963" layer="21"/>
<rectangle x1="21.9837" y1="8.4709" x2="22.6695" y2="8.4963" layer="21"/>
<rectangle x1="23.3553" y1="8.4709" x2="24.0411" y2="8.4963" layer="21"/>
<rectangle x1="24.8031" y1="8.4709" x2="25.4889" y2="8.4963" layer="21"/>
<rectangle x1="26.2255" y1="8.4709" x2="26.9113" y2="8.4963" layer="21"/>
<rectangle x1="27.6479" y1="8.4709" x2="28.3337" y2="8.4963" layer="21"/>
<rectangle x1="-0.0127" y1="8.4963" x2="1.2319" y2="8.5217" layer="21"/>
<rectangle x1="1.9177" y1="8.4963" x2="2.6289" y2="8.5217" layer="21"/>
<rectangle x1="3.2893" y1="8.4963" x2="3.9751" y2="8.5217" layer="21"/>
<rectangle x1="4.6609" y1="8.4963" x2="5.3975" y2="8.5217" layer="21"/>
<rectangle x1="6.0833" y1="8.4963" x2="7.3025" y2="8.5217" layer="21"/>
<rectangle x1="8.5217" y1="8.4963" x2="9.2075" y2="8.5217" layer="21"/>
<rectangle x1="9.9441" y1="8.4963" x2="10.6553" y2="8.5217" layer="21"/>
<rectangle x1="11.3665" y1="8.4963" x2="12.0777" y2="8.5217" layer="21"/>
<rectangle x1="12.8397" y1="8.4963" x2="13.5255" y2="8.5217" layer="21"/>
<rectangle x1="14.0081" y1="8.4963" x2="14.6431" y2="8.5217" layer="21"/>
<rectangle x1="15.4051" y1="8.4963" x2="16.1163" y2="8.5217" layer="21"/>
<rectangle x1="17.8689" y1="8.4963" x2="18.5801" y2="8.5217" layer="21"/>
<rectangle x1="19.3167" y1="8.4963" x2="20.0279" y2="8.5217" layer="21"/>
<rectangle x1="20.6121" y1="8.4963" x2="21.3487" y2="8.5217" layer="21"/>
<rectangle x1="21.9837" y1="8.4963" x2="22.6695" y2="8.5217" layer="21"/>
<rectangle x1="23.3553" y1="8.4963" x2="24.0411" y2="8.5217" layer="21"/>
<rectangle x1="24.8031" y1="8.4963" x2="25.5143" y2="8.5217" layer="21"/>
<rectangle x1="26.2255" y1="8.4963" x2="26.9367" y2="8.5217" layer="21"/>
<rectangle x1="27.6225" y1="8.4963" x2="28.3337" y2="8.5217" layer="21"/>
<rectangle x1="0.0127" y1="8.5217" x2="1.2065" y2="8.5471" layer="21"/>
<rectangle x1="1.8923" y1="8.5217" x2="2.6289" y2="8.5471" layer="21"/>
<rectangle x1="3.3147" y1="8.5217" x2="3.9751" y2="8.5471" layer="21"/>
<rectangle x1="4.6609" y1="8.5217" x2="5.3721" y2="8.5471" layer="21"/>
<rectangle x1="6.0579" y1="8.5217" x2="7.3025" y2="8.5471" layer="21"/>
<rectangle x1="8.5217" y1="8.5217" x2="9.2075" y2="8.5471" layer="21"/>
<rectangle x1="9.9695" y1="8.5217" x2="10.6553" y2="8.5471" layer="21"/>
<rectangle x1="11.3919" y1="8.5217" x2="12.0777" y2="8.5471" layer="21"/>
<rectangle x1="12.8651" y1="8.5217" x2="13.5001" y2="8.5471" layer="21"/>
<rectangle x1="14.0335" y1="8.5217" x2="14.6431" y2="8.5471" layer="21"/>
<rectangle x1="15.4051" y1="8.5217" x2="16.0909" y2="8.5471" layer="21"/>
<rectangle x1="17.8943" y1="8.5217" x2="18.5801" y2="8.5471" layer="21"/>
<rectangle x1="19.3167" y1="8.5217" x2="20.0025" y2="8.5471" layer="21"/>
<rectangle x1="20.6121" y1="8.5217" x2="21.3233" y2="8.5471" layer="21"/>
<rectangle x1="21.9837" y1="8.5217" x2="22.6695" y2="8.5471" layer="21"/>
<rectangle x1="23.3553" y1="8.5217" x2="24.0411" y2="8.5471" layer="21"/>
<rectangle x1="24.8031" y1="8.5217" x2="25.4889" y2="8.5471" layer="21"/>
<rectangle x1="26.2255" y1="8.5217" x2="26.9113" y2="8.5471" layer="21"/>
<rectangle x1="27.6479" y1="8.5217" x2="28.3337" y2="8.5471" layer="21"/>
<rectangle x1="-0.0127" y1="8.5471" x2="1.2319" y2="8.5725" layer="21"/>
<rectangle x1="1.9177" y1="8.5471" x2="2.6289" y2="8.5725" layer="21"/>
<rectangle x1="3.2893" y1="8.5471" x2="3.9751" y2="8.5725" layer="21"/>
<rectangle x1="4.6609" y1="8.5471" x2="5.3975" y2="8.5725" layer="21"/>
<rectangle x1="6.0833" y1="8.5471" x2="7.3025" y2="8.5725" layer="21"/>
<rectangle x1="8.5217" y1="8.5471" x2="9.2075" y2="8.5725" layer="21"/>
<rectangle x1="9.9441" y1="8.5471" x2="10.6553" y2="8.5725" layer="21"/>
<rectangle x1="11.3665" y1="8.5471" x2="12.0777" y2="8.5725" layer="21"/>
<rectangle x1="12.8397" y1="8.5471" x2="13.5255" y2="8.5725" layer="21"/>
<rectangle x1="14.0081" y1="8.5471" x2="14.6431" y2="8.5725" layer="21"/>
<rectangle x1="15.4051" y1="8.5471" x2="16.1163" y2="8.5725" layer="21"/>
<rectangle x1="17.8689" y1="8.5471" x2="18.5801" y2="8.5725" layer="21"/>
<rectangle x1="19.3167" y1="8.5471" x2="20.0279" y2="8.5725" layer="21"/>
<rectangle x1="20.6121" y1="8.5471" x2="21.3487" y2="8.5725" layer="21"/>
<rectangle x1="21.9837" y1="8.5471" x2="22.6695" y2="8.5725" layer="21"/>
<rectangle x1="23.3553" y1="8.5471" x2="24.0411" y2="8.5725" layer="21"/>
<rectangle x1="24.8031" y1="8.5471" x2="25.5143" y2="8.5725" layer="21"/>
<rectangle x1="26.2255" y1="8.5471" x2="26.9367" y2="8.5725" layer="21"/>
<rectangle x1="27.6225" y1="8.5471" x2="28.3337" y2="8.5725" layer="21"/>
<rectangle x1="0.0127" y1="8.5725" x2="1.2065" y2="8.5979" layer="21"/>
<rectangle x1="1.8923" y1="8.5725" x2="2.6289" y2="8.5979" layer="21"/>
<rectangle x1="3.3147" y1="8.5725" x2="3.9751" y2="8.5979" layer="21"/>
<rectangle x1="4.6609" y1="8.5725" x2="5.3721" y2="8.5979" layer="21"/>
<rectangle x1="6.0579" y1="8.5725" x2="7.3025" y2="8.5979" layer="21"/>
<rectangle x1="8.5217" y1="8.5725" x2="9.2075" y2="8.5979" layer="21"/>
<rectangle x1="9.9695" y1="8.5725" x2="10.6553" y2="8.5979" layer="21"/>
<rectangle x1="11.3919" y1="8.5725" x2="12.0777" y2="8.5979" layer="21"/>
<rectangle x1="12.8397" y1="8.5725" x2="13.5001" y2="8.5979" layer="21"/>
<rectangle x1="14.0335" y1="8.5725" x2="14.6685" y2="8.5979" layer="21"/>
<rectangle x1="15.4051" y1="8.5725" x2="16.0909" y2="8.5979" layer="21"/>
<rectangle x1="17.8943" y1="8.5725" x2="18.5801" y2="8.5979" layer="21"/>
<rectangle x1="19.3167" y1="8.5725" x2="20.0025" y2="8.5979" layer="21"/>
<rectangle x1="20.6121" y1="8.5725" x2="21.3233" y2="8.5979" layer="21"/>
<rectangle x1="21.9837" y1="8.5725" x2="22.6695" y2="8.5979" layer="21"/>
<rectangle x1="23.3553" y1="8.5725" x2="24.0411" y2="8.5979" layer="21"/>
<rectangle x1="24.8031" y1="8.5725" x2="25.4889" y2="8.5979" layer="21"/>
<rectangle x1="26.2255" y1="8.5725" x2="26.9113" y2="8.5979" layer="21"/>
<rectangle x1="27.6479" y1="8.5725" x2="28.3337" y2="8.5979" layer="21"/>
<rectangle x1="-0.0127" y1="8.5979" x2="1.2319" y2="8.6233" layer="21"/>
<rectangle x1="1.9177" y1="8.5979" x2="2.6289" y2="8.6233" layer="21"/>
<rectangle x1="3.2893" y1="8.5979" x2="3.9751" y2="8.6233" layer="21"/>
<rectangle x1="4.6609" y1="8.5979" x2="5.3975" y2="8.6233" layer="21"/>
<rectangle x1="6.0833" y1="8.5979" x2="7.3025" y2="8.6233" layer="21"/>
<rectangle x1="8.5217" y1="8.5979" x2="9.2075" y2="8.6233" layer="21"/>
<rectangle x1="9.9441" y1="8.5979" x2="10.6553" y2="8.6233" layer="21"/>
<rectangle x1="11.3665" y1="8.5979" x2="12.0777" y2="8.6233" layer="21"/>
<rectangle x1="12.8397" y1="8.5979" x2="13.5001" y2="8.6233" layer="21"/>
<rectangle x1="14.0335" y1="8.5979" x2="14.6685" y2="8.6233" layer="21"/>
<rectangle x1="15.4051" y1="8.5979" x2="16.1163" y2="8.6233" layer="21"/>
<rectangle x1="17.8689" y1="8.5979" x2="18.5801" y2="8.6233" layer="21"/>
<rectangle x1="19.3167" y1="8.5979" x2="20.0279" y2="8.6233" layer="21"/>
<rectangle x1="20.6121" y1="8.5979" x2="21.2979" y2="8.6233" layer="21"/>
<rectangle x1="21.9837" y1="8.5979" x2="22.6695" y2="8.6233" layer="21"/>
<rectangle x1="23.3553" y1="8.5979" x2="24.0411" y2="8.6233" layer="21"/>
<rectangle x1="24.8031" y1="8.5979" x2="25.5143" y2="8.6233" layer="21"/>
<rectangle x1="26.2255" y1="8.5979" x2="26.9367" y2="8.6233" layer="21"/>
<rectangle x1="27.6225" y1="8.5979" x2="28.3337" y2="8.6233" layer="21"/>
<rectangle x1="0.0127" y1="8.6233" x2="1.2065" y2="8.6487" layer="21"/>
<rectangle x1="1.8923" y1="8.6233" x2="2.6289" y2="8.6487" layer="21"/>
<rectangle x1="3.3147" y1="8.6233" x2="3.9751" y2="8.6487" layer="21"/>
<rectangle x1="4.6609" y1="8.6233" x2="5.3721" y2="8.6487" layer="21"/>
<rectangle x1="6.0579" y1="8.6233" x2="7.3025" y2="8.6487" layer="21"/>
<rectangle x1="8.5217" y1="8.6233" x2="9.2075" y2="8.6487" layer="21"/>
<rectangle x1="9.9695" y1="8.6233" x2="10.6553" y2="8.6487" layer="21"/>
<rectangle x1="11.3919" y1="8.6233" x2="12.0777" y2="8.6487" layer="21"/>
<rectangle x1="12.8143" y1="8.6233" x2="13.5001" y2="8.6487" layer="21"/>
<rectangle x1="14.0335" y1="8.6233" x2="14.6685" y2="8.6487" layer="21"/>
<rectangle x1="15.4051" y1="8.6233" x2="16.0909" y2="8.6487" layer="21"/>
<rectangle x1="17.8943" y1="8.6233" x2="18.5801" y2="8.6487" layer="21"/>
<rectangle x1="19.3167" y1="8.6233" x2="20.0025" y2="8.6487" layer="21"/>
<rectangle x1="20.6121" y1="8.6233" x2="21.2979" y2="8.6487" layer="21"/>
<rectangle x1="21.9837" y1="8.6233" x2="22.6695" y2="8.6487" layer="21"/>
<rectangle x1="23.3553" y1="8.6233" x2="24.0411" y2="8.6487" layer="21"/>
<rectangle x1="24.8031" y1="8.6233" x2="25.4889" y2="8.6487" layer="21"/>
<rectangle x1="26.2255" y1="8.6233" x2="26.9113" y2="8.6487" layer="21"/>
<rectangle x1="27.6479" y1="8.6233" x2="28.3337" y2="8.6487" layer="21"/>
<rectangle x1="-0.0127" y1="8.6487" x2="1.2319" y2="8.6741" layer="21"/>
<rectangle x1="1.9177" y1="8.6487" x2="2.6289" y2="8.6741" layer="21"/>
<rectangle x1="3.2893" y1="8.6487" x2="3.9751" y2="8.6741" layer="21"/>
<rectangle x1="4.6609" y1="8.6487" x2="5.3975" y2="8.6741" layer="21"/>
<rectangle x1="6.0833" y1="8.6487" x2="7.3025" y2="8.6741" layer="21"/>
<rectangle x1="8.5217" y1="8.6487" x2="9.2075" y2="8.6741" layer="21"/>
<rectangle x1="9.9441" y1="8.6487" x2="10.6553" y2="8.6741" layer="21"/>
<rectangle x1="11.3665" y1="8.6487" x2="12.0777" y2="8.6741" layer="21"/>
<rectangle x1="12.8143" y1="8.6487" x2="13.4747" y2="8.6741" layer="21"/>
<rectangle x1="14.0335" y1="8.6487" x2="14.6939" y2="8.6741" layer="21"/>
<rectangle x1="15.4051" y1="8.6487" x2="16.1163" y2="8.6741" layer="21"/>
<rectangle x1="17.8689" y1="8.6487" x2="18.5801" y2="8.6741" layer="21"/>
<rectangle x1="19.3167" y1="8.6487" x2="20.0279" y2="8.6741" layer="21"/>
<rectangle x1="20.6121" y1="8.6487" x2="21.2979" y2="8.6741" layer="21"/>
<rectangle x1="21.9837" y1="8.6487" x2="22.6695" y2="8.6741" layer="21"/>
<rectangle x1="23.3553" y1="8.6487" x2="24.0411" y2="8.6741" layer="21"/>
<rectangle x1="24.8031" y1="8.6487" x2="25.5143" y2="8.6741" layer="21"/>
<rectangle x1="26.2255" y1="8.6487" x2="26.9367" y2="8.6741" layer="21"/>
<rectangle x1="27.6225" y1="8.6487" x2="28.3337" y2="8.6741" layer="21"/>
<rectangle x1="0.0127" y1="8.6741" x2="1.2065" y2="8.6995" layer="21"/>
<rectangle x1="1.8923" y1="8.6741" x2="2.6289" y2="8.6995" layer="21"/>
<rectangle x1="3.3147" y1="8.6741" x2="3.9751" y2="8.6995" layer="21"/>
<rectangle x1="4.6609" y1="8.6741" x2="5.3721" y2="8.6995" layer="21"/>
<rectangle x1="6.0579" y1="8.6741" x2="7.3025" y2="8.6995" layer="21"/>
<rectangle x1="8.5217" y1="8.6741" x2="9.2075" y2="8.6995" layer="21"/>
<rectangle x1="9.9695" y1="8.6741" x2="10.6553" y2="8.6995" layer="21"/>
<rectangle x1="11.3919" y1="8.6741" x2="12.0777" y2="8.6995" layer="21"/>
<rectangle x1="12.8143" y1="8.6741" x2="13.4747" y2="8.6995" layer="21"/>
<rectangle x1="14.0335" y1="8.6741" x2="14.6685" y2="8.6995" layer="21"/>
<rectangle x1="15.4051" y1="8.6741" x2="16.0909" y2="8.6995" layer="21"/>
<rectangle x1="17.8943" y1="8.6741" x2="18.5801" y2="8.6995" layer="21"/>
<rectangle x1="19.3167" y1="8.6741" x2="20.0025" y2="8.6995" layer="21"/>
<rectangle x1="20.6121" y1="8.6741" x2="21.2725" y2="8.6995" layer="21"/>
<rectangle x1="21.9837" y1="8.6741" x2="22.6695" y2="8.6995" layer="21"/>
<rectangle x1="23.3553" y1="8.6741" x2="24.0411" y2="8.6995" layer="21"/>
<rectangle x1="24.8031" y1="8.6741" x2="25.4889" y2="8.6995" layer="21"/>
<rectangle x1="26.2255" y1="8.6741" x2="26.9113" y2="8.6995" layer="21"/>
<rectangle x1="27.6479" y1="8.6741" x2="28.3337" y2="8.6995" layer="21"/>
<rectangle x1="-0.0127" y1="8.6995" x2="1.2319" y2="8.7249" layer="21"/>
<rectangle x1="1.9177" y1="8.6995" x2="2.6289" y2="8.7249" layer="21"/>
<rectangle x1="3.2893" y1="8.6995" x2="3.9751" y2="8.7249" layer="21"/>
<rectangle x1="4.6609" y1="8.6995" x2="5.3975" y2="8.7249" layer="21"/>
<rectangle x1="6.0833" y1="8.6995" x2="7.3025" y2="8.7249" layer="21"/>
<rectangle x1="8.5217" y1="8.6995" x2="9.2075" y2="8.7249" layer="21"/>
<rectangle x1="9.9441" y1="8.6995" x2="10.6553" y2="8.7249" layer="21"/>
<rectangle x1="11.3665" y1="8.6995" x2="12.0777" y2="8.7249" layer="21"/>
<rectangle x1="12.8143" y1="8.6995" x2="13.4747" y2="8.7249" layer="21"/>
<rectangle x1="14.0589" y1="8.6995" x2="14.6939" y2="8.7249" layer="21"/>
<rectangle x1="15.4051" y1="8.6995" x2="16.1163" y2="8.7249" layer="21"/>
<rectangle x1="17.8689" y1="8.6995" x2="18.5801" y2="8.7249" layer="21"/>
<rectangle x1="19.3167" y1="8.6995" x2="20.0279" y2="8.7249" layer="21"/>
<rectangle x1="20.6121" y1="8.6995" x2="21.2979" y2="8.7249" layer="21"/>
<rectangle x1="21.9837" y1="8.6995" x2="22.6695" y2="8.7249" layer="21"/>
<rectangle x1="23.3553" y1="8.6995" x2="24.0411" y2="8.7249" layer="21"/>
<rectangle x1="24.8031" y1="8.6995" x2="25.5143" y2="8.7249" layer="21"/>
<rectangle x1="26.2255" y1="8.6995" x2="26.9367" y2="8.7249" layer="21"/>
<rectangle x1="27.6225" y1="8.6995" x2="28.3337" y2="8.7249" layer="21"/>
<rectangle x1="0.0127" y1="8.7249" x2="1.2065" y2="8.7503" layer="21"/>
<rectangle x1="1.8923" y1="8.7249" x2="2.6289" y2="8.7503" layer="21"/>
<rectangle x1="3.3147" y1="8.7249" x2="3.9751" y2="8.7503" layer="21"/>
<rectangle x1="4.6609" y1="8.7249" x2="5.3721" y2="8.7503" layer="21"/>
<rectangle x1="6.0579" y1="8.7249" x2="7.3025" y2="8.7503" layer="21"/>
<rectangle x1="8.5217" y1="8.7249" x2="9.2075" y2="8.7503" layer="21"/>
<rectangle x1="9.9695" y1="8.7249" x2="10.6553" y2="8.7503" layer="21"/>
<rectangle x1="11.3919" y1="8.7249" x2="12.0777" y2="8.7503" layer="21"/>
<rectangle x1="12.8143" y1="8.7249" x2="13.4747" y2="8.7503" layer="21"/>
<rectangle x1="14.0589" y1="8.7249" x2="14.6685" y2="8.7503" layer="21"/>
<rectangle x1="15.4051" y1="8.7249" x2="16.0909" y2="8.7503" layer="21"/>
<rectangle x1="17.8943" y1="8.7249" x2="18.5801" y2="8.7503" layer="21"/>
<rectangle x1="19.3167" y1="8.7249" x2="20.0025" y2="8.7503" layer="21"/>
<rectangle x1="20.6121" y1="8.7249" x2="21.2725" y2="8.7503" layer="21"/>
<rectangle x1="21.9837" y1="8.7249" x2="22.6695" y2="8.7503" layer="21"/>
<rectangle x1="23.3553" y1="8.7249" x2="24.0411" y2="8.7503" layer="21"/>
<rectangle x1="24.8031" y1="8.7249" x2="25.4889" y2="8.7503" layer="21"/>
<rectangle x1="26.2255" y1="8.7249" x2="26.9113" y2="8.7503" layer="21"/>
<rectangle x1="27.6479" y1="8.7249" x2="28.3337" y2="8.7503" layer="21"/>
<rectangle x1="-0.0127" y1="8.7503" x2="1.2319" y2="8.7757" layer="21"/>
<rectangle x1="1.9177" y1="8.7503" x2="2.6289" y2="8.7757" layer="21"/>
<rectangle x1="3.2893" y1="8.7503" x2="3.9751" y2="8.7757" layer="21"/>
<rectangle x1="4.6609" y1="8.7503" x2="5.3975" y2="8.7757" layer="21"/>
<rectangle x1="6.0833" y1="8.7503" x2="7.3025" y2="8.7757" layer="21"/>
<rectangle x1="8.5217" y1="8.7503" x2="9.2075" y2="8.7757" layer="21"/>
<rectangle x1="9.9441" y1="8.7503" x2="10.6553" y2="8.7757" layer="21"/>
<rectangle x1="11.3665" y1="8.7503" x2="12.0777" y2="8.7757" layer="21"/>
<rectangle x1="12.7889" y1="8.7503" x2="13.4747" y2="8.7757" layer="21"/>
<rectangle x1="14.0589" y1="8.7503" x2="14.6939" y2="8.7757" layer="21"/>
<rectangle x1="15.4051" y1="8.7503" x2="16.1163" y2="8.7757" layer="21"/>
<rectangle x1="17.8689" y1="8.7503" x2="18.5801" y2="8.7757" layer="21"/>
<rectangle x1="19.3167" y1="8.7503" x2="20.0279" y2="8.7757" layer="21"/>
<rectangle x1="20.6121" y1="8.7503" x2="21.2979" y2="8.7757" layer="21"/>
<rectangle x1="21.9837" y1="8.7503" x2="22.6695" y2="8.7757" layer="21"/>
<rectangle x1="23.3553" y1="8.7503" x2="24.0411" y2="8.7757" layer="21"/>
<rectangle x1="24.8031" y1="8.7503" x2="25.5143" y2="8.7757" layer="21"/>
<rectangle x1="26.2255" y1="8.7503" x2="26.9367" y2="8.7757" layer="21"/>
<rectangle x1="27.6225" y1="8.7503" x2="28.3337" y2="8.7757" layer="21"/>
<rectangle x1="0.0127" y1="8.7757" x2="1.2065" y2="8.8011" layer="21"/>
<rectangle x1="1.8923" y1="8.7757" x2="2.6289" y2="8.8011" layer="21"/>
<rectangle x1="3.3147" y1="8.7757" x2="3.9751" y2="8.8011" layer="21"/>
<rectangle x1="4.6609" y1="8.7757" x2="5.3721" y2="8.8011" layer="21"/>
<rectangle x1="6.0579" y1="8.7757" x2="7.3025" y2="8.8011" layer="21"/>
<rectangle x1="8.5217" y1="8.7757" x2="9.2075" y2="8.8011" layer="21"/>
<rectangle x1="9.9695" y1="8.7757" x2="10.6553" y2="8.8011" layer="21"/>
<rectangle x1="11.3919" y1="8.7757" x2="12.0777" y2="8.8011" layer="21"/>
<rectangle x1="12.8143" y1="8.7757" x2="13.4493" y2="8.8011" layer="21"/>
<rectangle x1="14.0589" y1="8.7757" x2="14.6939" y2="8.8011" layer="21"/>
<rectangle x1="15.4051" y1="8.7757" x2="16.0909" y2="8.8011" layer="21"/>
<rectangle x1="17.8943" y1="8.7757" x2="18.5801" y2="8.8011" layer="21"/>
<rectangle x1="19.3167" y1="8.7757" x2="20.0025" y2="8.8011" layer="21"/>
<rectangle x1="20.6121" y1="8.7757" x2="21.2725" y2="8.8011" layer="21"/>
<rectangle x1="21.9837" y1="8.7757" x2="22.6695" y2="8.8011" layer="21"/>
<rectangle x1="23.3553" y1="8.7757" x2="24.0411" y2="8.8011" layer="21"/>
<rectangle x1="24.8031" y1="8.7757" x2="25.4889" y2="8.8011" layer="21"/>
<rectangle x1="26.2255" y1="8.7757" x2="26.9113" y2="8.8011" layer="21"/>
<rectangle x1="27.6479" y1="8.7757" x2="28.3337" y2="8.8011" layer="21"/>
<rectangle x1="-0.0127" y1="8.8011" x2="1.2319" y2="8.8265" layer="21"/>
<rectangle x1="1.9177" y1="8.8011" x2="2.6289" y2="8.8265" layer="21"/>
<rectangle x1="3.2893" y1="8.8011" x2="3.9751" y2="8.8265" layer="21"/>
<rectangle x1="4.6609" y1="8.8011" x2="5.3975" y2="8.8265" layer="21"/>
<rectangle x1="6.0833" y1="8.8011" x2="7.3025" y2="8.8265" layer="21"/>
<rectangle x1="8.5217" y1="8.8011" x2="9.2075" y2="8.8265" layer="21"/>
<rectangle x1="9.9441" y1="8.8011" x2="10.6553" y2="8.8265" layer="21"/>
<rectangle x1="11.3665" y1="8.8011" x2="12.0777" y2="8.8265" layer="21"/>
<rectangle x1="12.7889" y1="8.8011" x2="13.4747" y2="8.8265" layer="21"/>
<rectangle x1="14.0589" y1="8.8011" x2="14.6939" y2="8.8265" layer="21"/>
<rectangle x1="15.4051" y1="8.8011" x2="16.1163" y2="8.8265" layer="21"/>
<rectangle x1="17.8689" y1="8.8011" x2="18.5801" y2="8.8265" layer="21"/>
<rectangle x1="19.3167" y1="8.8011" x2="20.0279" y2="8.8265" layer="21"/>
<rectangle x1="20.6121" y1="8.8011" x2="21.2979" y2="8.8265" layer="21"/>
<rectangle x1="21.9837" y1="8.8011" x2="22.6695" y2="8.8265" layer="21"/>
<rectangle x1="23.3553" y1="8.8011" x2="24.0411" y2="8.8265" layer="21"/>
<rectangle x1="24.8031" y1="8.8011" x2="25.5143" y2="8.8265" layer="21"/>
<rectangle x1="26.2255" y1="8.8011" x2="26.9367" y2="8.8265" layer="21"/>
<rectangle x1="27.6225" y1="8.8011" x2="28.3337" y2="8.8265" layer="21"/>
<rectangle x1="0.0127" y1="8.8265" x2="1.2065" y2="8.8519" layer="21"/>
<rectangle x1="1.8923" y1="8.8265" x2="2.6289" y2="8.8519" layer="21"/>
<rectangle x1="3.3147" y1="8.8265" x2="3.9751" y2="8.8519" layer="21"/>
<rectangle x1="4.6609" y1="8.8265" x2="5.3721" y2="8.8519" layer="21"/>
<rectangle x1="6.0579" y1="8.8265" x2="7.3025" y2="8.8519" layer="21"/>
<rectangle x1="8.5217" y1="8.8265" x2="9.2075" y2="8.8519" layer="21"/>
<rectangle x1="9.9695" y1="8.8265" x2="10.6553" y2="8.8519" layer="21"/>
<rectangle x1="11.3919" y1="8.8265" x2="12.0777" y2="8.8519" layer="21"/>
<rectangle x1="12.7889" y1="8.8265" x2="13.4493" y2="8.8519" layer="21"/>
<rectangle x1="14.0843" y1="8.8265" x2="14.7193" y2="8.8519" layer="21"/>
<rectangle x1="15.4051" y1="8.8265" x2="16.0909" y2="8.8519" layer="21"/>
<rectangle x1="17.8943" y1="8.8265" x2="18.5801" y2="8.8519" layer="21"/>
<rectangle x1="19.3167" y1="8.8265" x2="20.0025" y2="8.8519" layer="21"/>
<rectangle x1="20.6121" y1="8.8265" x2="21.2725" y2="8.8519" layer="21"/>
<rectangle x1="21.9837" y1="8.8265" x2="22.6695" y2="8.8519" layer="21"/>
<rectangle x1="23.3553" y1="8.8265" x2="24.0411" y2="8.8519" layer="21"/>
<rectangle x1="24.8031" y1="8.8265" x2="25.4889" y2="8.8519" layer="21"/>
<rectangle x1="26.2255" y1="8.8265" x2="26.9113" y2="8.8519" layer="21"/>
<rectangle x1="27.6479" y1="8.8265" x2="28.3337" y2="8.8519" layer="21"/>
<rectangle x1="-0.0127" y1="8.8519" x2="1.2319" y2="8.8773" layer="21"/>
<rectangle x1="1.9177" y1="8.8519" x2="2.6289" y2="8.8773" layer="21"/>
<rectangle x1="3.2893" y1="8.8519" x2="3.9751" y2="8.8773" layer="21"/>
<rectangle x1="4.6609" y1="8.8519" x2="5.3975" y2="8.8773" layer="21"/>
<rectangle x1="6.0833" y1="8.8519" x2="7.3025" y2="8.8773" layer="21"/>
<rectangle x1="8.5217" y1="8.8519" x2="9.2075" y2="8.8773" layer="21"/>
<rectangle x1="9.9441" y1="8.8519" x2="10.6553" y2="8.8773" layer="21"/>
<rectangle x1="11.3665" y1="8.8519" x2="12.0777" y2="8.8773" layer="21"/>
<rectangle x1="12.7889" y1="8.8519" x2="13.4747" y2="8.8773" layer="21"/>
<rectangle x1="14.0589" y1="8.8519" x2="14.7193" y2="8.8773" layer="21"/>
<rectangle x1="15.4051" y1="8.8519" x2="16.1163" y2="8.8773" layer="21"/>
<rectangle x1="17.8689" y1="8.8519" x2="18.5801" y2="8.8773" layer="21"/>
<rectangle x1="19.3167" y1="8.8519" x2="20.0279" y2="8.8773" layer="21"/>
<rectangle x1="20.6121" y1="8.8519" x2="21.2979" y2="8.8773" layer="21"/>
<rectangle x1="21.9837" y1="8.8519" x2="22.6695" y2="8.8773" layer="21"/>
<rectangle x1="23.3553" y1="8.8519" x2="24.0411" y2="8.8773" layer="21"/>
<rectangle x1="24.8031" y1="8.8519" x2="25.5143" y2="8.8773" layer="21"/>
<rectangle x1="26.2255" y1="8.8519" x2="26.9367" y2="8.8773" layer="21"/>
<rectangle x1="27.6225" y1="8.8519" x2="28.3337" y2="8.8773" layer="21"/>
<rectangle x1="0.0127" y1="8.8773" x2="1.2065" y2="8.9027" layer="21"/>
<rectangle x1="1.8923" y1="8.8773" x2="2.6289" y2="8.9027" layer="21"/>
<rectangle x1="3.3147" y1="8.8773" x2="3.9751" y2="8.9027" layer="21"/>
<rectangle x1="4.6609" y1="8.8773" x2="5.3721" y2="8.9027" layer="21"/>
<rectangle x1="6.0579" y1="8.8773" x2="7.3025" y2="8.9027" layer="21"/>
<rectangle x1="8.5217" y1="8.8773" x2="9.2075" y2="8.9027" layer="21"/>
<rectangle x1="9.9695" y1="8.8773" x2="10.6553" y2="8.9027" layer="21"/>
<rectangle x1="11.3919" y1="8.8773" x2="12.0777" y2="8.9027" layer="21"/>
<rectangle x1="12.7889" y1="8.8773" x2="13.4493" y2="8.9027" layer="21"/>
<rectangle x1="14.0843" y1="8.8773" x2="14.7193" y2="8.9027" layer="21"/>
<rectangle x1="15.4051" y1="8.8773" x2="16.0909" y2="8.9027" layer="21"/>
<rectangle x1="17.8943" y1="8.8773" x2="18.5801" y2="8.9027" layer="21"/>
<rectangle x1="19.3167" y1="8.8773" x2="20.0025" y2="8.9027" layer="21"/>
<rectangle x1="20.6121" y1="8.8773" x2="21.2725" y2="8.9027" layer="21"/>
<rectangle x1="21.9837" y1="8.8773" x2="22.6695" y2="8.9027" layer="21"/>
<rectangle x1="23.3553" y1="8.8773" x2="24.0411" y2="8.9027" layer="21"/>
<rectangle x1="24.8031" y1="8.8773" x2="25.4889" y2="8.9027" layer="21"/>
<rectangle x1="26.2255" y1="8.8773" x2="26.9113" y2="8.9027" layer="21"/>
<rectangle x1="27.6479" y1="8.8773" x2="28.3337" y2="8.9027" layer="21"/>
<rectangle x1="-0.0127" y1="8.9027" x2="1.2319" y2="8.9281" layer="21"/>
<rectangle x1="1.9177" y1="8.9027" x2="2.6289" y2="8.9281" layer="21"/>
<rectangle x1="3.2893" y1="8.9027" x2="3.9751" y2="8.9281" layer="21"/>
<rectangle x1="4.6609" y1="8.9027" x2="5.3975" y2="8.9281" layer="21"/>
<rectangle x1="6.0833" y1="8.9027" x2="7.3025" y2="8.9281" layer="21"/>
<rectangle x1="8.5217" y1="8.9027" x2="9.2075" y2="8.9281" layer="21"/>
<rectangle x1="9.9441" y1="8.9027" x2="10.6553" y2="8.9281" layer="21"/>
<rectangle x1="11.3665" y1="8.9027" x2="12.0777" y2="8.9281" layer="21"/>
<rectangle x1="12.7889" y1="8.9027" x2="13.4493" y2="8.9281" layer="21"/>
<rectangle x1="14.0589" y1="8.9027" x2="14.7193" y2="8.9281" layer="21"/>
<rectangle x1="15.4051" y1="8.9027" x2="16.1163" y2="8.9281" layer="21"/>
<rectangle x1="17.8689" y1="8.9027" x2="18.5801" y2="8.9281" layer="21"/>
<rectangle x1="19.3167" y1="8.9027" x2="20.0279" y2="8.9281" layer="21"/>
<rectangle x1="20.6121" y1="8.9027" x2="21.2979" y2="8.9281" layer="21"/>
<rectangle x1="21.9837" y1="8.9027" x2="22.6695" y2="8.9281" layer="21"/>
<rectangle x1="23.3553" y1="8.9027" x2="24.0411" y2="8.9281" layer="21"/>
<rectangle x1="24.8031" y1="8.9027" x2="25.5143" y2="8.9281" layer="21"/>
<rectangle x1="26.2255" y1="8.9027" x2="26.9367" y2="8.9281" layer="21"/>
<rectangle x1="27.6225" y1="8.9027" x2="28.3337" y2="8.9281" layer="21"/>
<rectangle x1="0.0127" y1="8.9281" x2="1.2065" y2="8.9535" layer="21"/>
<rectangle x1="1.8923" y1="8.9281" x2="2.6289" y2="8.9535" layer="21"/>
<rectangle x1="3.3147" y1="8.9281" x2="3.9751" y2="8.9535" layer="21"/>
<rectangle x1="4.6609" y1="8.9281" x2="5.3721" y2="8.9535" layer="21"/>
<rectangle x1="6.0579" y1="8.9281" x2="7.3025" y2="8.9535" layer="21"/>
<rectangle x1="8.5217" y1="8.9281" x2="9.2075" y2="8.9535" layer="21"/>
<rectangle x1="9.9695" y1="8.9281" x2="10.6553" y2="8.9535" layer="21"/>
<rectangle x1="11.3919" y1="8.9281" x2="12.0777" y2="8.9535" layer="21"/>
<rectangle x1="12.7635" y1="8.9281" x2="13.4493" y2="8.9535" layer="21"/>
<rectangle x1="14.0843" y1="8.9281" x2="14.7193" y2="8.9535" layer="21"/>
<rectangle x1="15.4051" y1="8.9281" x2="16.0909" y2="8.9535" layer="21"/>
<rectangle x1="17.8943" y1="8.9281" x2="18.5801" y2="8.9535" layer="21"/>
<rectangle x1="19.3167" y1="8.9281" x2="20.0025" y2="8.9535" layer="21"/>
<rectangle x1="20.6121" y1="8.9281" x2="21.2725" y2="8.9535" layer="21"/>
<rectangle x1="21.9837" y1="8.9281" x2="22.6695" y2="8.9535" layer="21"/>
<rectangle x1="23.3553" y1="8.9281" x2="24.0411" y2="8.9535" layer="21"/>
<rectangle x1="24.8031" y1="8.9281" x2="25.4889" y2="8.9535" layer="21"/>
<rectangle x1="26.2255" y1="8.9281" x2="26.9113" y2="8.9535" layer="21"/>
<rectangle x1="27.6479" y1="8.9281" x2="28.3337" y2="8.9535" layer="21"/>
<rectangle x1="-0.0127" y1="8.9535" x2="1.2319" y2="8.9789" layer="21"/>
<rectangle x1="1.9177" y1="8.9535" x2="2.6289" y2="8.9789" layer="21"/>
<rectangle x1="3.2893" y1="8.9535" x2="3.9751" y2="8.9789" layer="21"/>
<rectangle x1="4.6609" y1="8.9535" x2="5.3975" y2="8.9789" layer="21"/>
<rectangle x1="6.0833" y1="8.9535" x2="7.3025" y2="8.9789" layer="21"/>
<rectangle x1="8.5217" y1="8.9535" x2="9.2075" y2="8.9789" layer="21"/>
<rectangle x1="9.9441" y1="8.9535" x2="10.6553" y2="8.9789" layer="21"/>
<rectangle x1="11.3665" y1="8.9535" x2="12.0777" y2="8.9789" layer="21"/>
<rectangle x1="12.7635" y1="8.9535" x2="13.4493" y2="8.9789" layer="21"/>
<rectangle x1="14.0843" y1="8.9535" x2="14.7447" y2="8.9789" layer="21"/>
<rectangle x1="15.4051" y1="8.9535" x2="16.1163" y2="8.9789" layer="21"/>
<rectangle x1="17.8689" y1="8.9535" x2="18.5801" y2="8.9789" layer="21"/>
<rectangle x1="19.3167" y1="8.9535" x2="20.0279" y2="8.9789" layer="21"/>
<rectangle x1="20.6121" y1="8.9535" x2="21.2979" y2="8.9789" layer="21"/>
<rectangle x1="21.9837" y1="8.9535" x2="22.6695" y2="8.9789" layer="21"/>
<rectangle x1="23.3553" y1="8.9535" x2="24.0411" y2="8.9789" layer="21"/>
<rectangle x1="24.8031" y1="8.9535" x2="25.5143" y2="8.9789" layer="21"/>
<rectangle x1="26.2255" y1="8.9535" x2="26.9367" y2="8.9789" layer="21"/>
<rectangle x1="27.6225" y1="8.9535" x2="28.3337" y2="8.9789" layer="21"/>
<rectangle x1="0.0127" y1="8.9789" x2="1.2065" y2="9.0043" layer="21"/>
<rectangle x1="1.8923" y1="8.9789" x2="2.6289" y2="9.0043" layer="21"/>
<rectangle x1="3.3147" y1="8.9789" x2="3.9751" y2="9.0043" layer="21"/>
<rectangle x1="4.6609" y1="8.9789" x2="5.3721" y2="9.0043" layer="21"/>
<rectangle x1="6.0579" y1="8.9789" x2="7.3025" y2="9.0043" layer="21"/>
<rectangle x1="8.5217" y1="8.9789" x2="9.2075" y2="9.0043" layer="21"/>
<rectangle x1="9.9695" y1="8.9789" x2="10.6553" y2="9.0043" layer="21"/>
<rectangle x1="11.3919" y1="8.9789" x2="12.0777" y2="9.0043" layer="21"/>
<rectangle x1="12.7635" y1="8.9789" x2="13.4493" y2="9.0043" layer="21"/>
<rectangle x1="14.0843" y1="8.9789" x2="14.7193" y2="9.0043" layer="21"/>
<rectangle x1="15.4051" y1="8.9789" x2="16.0909" y2="9.0043" layer="21"/>
<rectangle x1="17.8943" y1="8.9789" x2="18.5801" y2="9.0043" layer="21"/>
<rectangle x1="19.3167" y1="8.9789" x2="20.0025" y2="9.0043" layer="21"/>
<rectangle x1="20.6121" y1="8.9789" x2="21.2725" y2="9.0043" layer="21"/>
<rectangle x1="21.9837" y1="8.9789" x2="22.6695" y2="9.0043" layer="21"/>
<rectangle x1="23.3553" y1="8.9789" x2="24.0411" y2="9.0043" layer="21"/>
<rectangle x1="24.8031" y1="8.9789" x2="25.4889" y2="9.0043" layer="21"/>
<rectangle x1="26.2255" y1="8.9789" x2="26.9113" y2="9.0043" layer="21"/>
<rectangle x1="27.6479" y1="8.9789" x2="28.3337" y2="9.0043" layer="21"/>
<rectangle x1="-0.0127" y1="9.0043" x2="1.2319" y2="9.0297" layer="21"/>
<rectangle x1="1.9177" y1="9.0043" x2="2.6289" y2="9.0297" layer="21"/>
<rectangle x1="3.2893" y1="9.0043" x2="3.9751" y2="9.0297" layer="21"/>
<rectangle x1="4.6609" y1="9.0043" x2="5.3975" y2="9.0297" layer="21"/>
<rectangle x1="6.0833" y1="9.0043" x2="7.3025" y2="9.0297" layer="21"/>
<rectangle x1="8.5217" y1="9.0043" x2="9.2075" y2="9.0297" layer="21"/>
<rectangle x1="9.9441" y1="9.0043" x2="10.6553" y2="9.0297" layer="21"/>
<rectangle x1="11.3665" y1="9.0043" x2="12.0777" y2="9.0297" layer="21"/>
<rectangle x1="12.7381" y1="9.0043" x2="13.4239" y2="9.0297" layer="21"/>
<rectangle x1="14.1097" y1="9.0043" x2="14.7447" y2="9.0297" layer="21"/>
<rectangle x1="15.4051" y1="9.0043" x2="16.1163" y2="9.0297" layer="21"/>
<rectangle x1="17.8689" y1="9.0043" x2="18.5801" y2="9.0297" layer="21"/>
<rectangle x1="19.3167" y1="9.0043" x2="20.0279" y2="9.0297" layer="21"/>
<rectangle x1="20.6121" y1="9.0043" x2="21.2979" y2="9.0297" layer="21"/>
<rectangle x1="21.9837" y1="9.0043" x2="22.6695" y2="9.0297" layer="21"/>
<rectangle x1="23.3553" y1="9.0043" x2="24.0411" y2="9.0297" layer="21"/>
<rectangle x1="24.8031" y1="9.0043" x2="25.5143" y2="9.0297" layer="21"/>
<rectangle x1="26.2255" y1="9.0043" x2="26.9367" y2="9.0297" layer="21"/>
<rectangle x1="27.6225" y1="9.0043" x2="28.3337" y2="9.0297" layer="21"/>
<rectangle x1="0.0127" y1="9.0297" x2="1.2065" y2="9.0551" layer="21"/>
<rectangle x1="1.8923" y1="9.0297" x2="2.6289" y2="9.0551" layer="21"/>
<rectangle x1="3.3147" y1="9.0297" x2="3.9751" y2="9.0551" layer="21"/>
<rectangle x1="4.6609" y1="9.0297" x2="5.3721" y2="9.0551" layer="21"/>
<rectangle x1="6.0579" y1="9.0297" x2="7.3025" y2="9.0551" layer="21"/>
<rectangle x1="8.5217" y1="9.0297" x2="9.2075" y2="9.0551" layer="21"/>
<rectangle x1="9.9441" y1="9.0297" x2="10.6553" y2="9.0551" layer="21"/>
<rectangle x1="11.3919" y1="9.0297" x2="12.0777" y2="9.0551" layer="21"/>
<rectangle x1="12.7635" y1="9.0297" x2="13.4239" y2="9.0551" layer="21"/>
<rectangle x1="14.1097" y1="9.0297" x2="14.7447" y2="9.0551" layer="21"/>
<rectangle x1="15.4051" y1="9.0297" x2="16.0909" y2="9.0551" layer="21"/>
<rectangle x1="17.8943" y1="9.0297" x2="18.5801" y2="9.0551" layer="21"/>
<rectangle x1="19.3167" y1="9.0297" x2="20.0025" y2="9.0551" layer="21"/>
<rectangle x1="20.6121" y1="9.0297" x2="21.2725" y2="9.0551" layer="21"/>
<rectangle x1="21.9837" y1="9.0297" x2="22.6695" y2="9.0551" layer="21"/>
<rectangle x1="23.3553" y1="9.0297" x2="24.0411" y2="9.0551" layer="21"/>
<rectangle x1="24.8031" y1="9.0297" x2="25.4889" y2="9.0551" layer="21"/>
<rectangle x1="26.2255" y1="9.0297" x2="26.9113" y2="9.0551" layer="21"/>
<rectangle x1="27.6479" y1="9.0297" x2="28.3337" y2="9.0551" layer="21"/>
<rectangle x1="-0.0127" y1="9.0551" x2="1.2319" y2="9.0805" layer="21"/>
<rectangle x1="1.9177" y1="9.0551" x2="2.6289" y2="9.0805" layer="21"/>
<rectangle x1="3.2893" y1="9.0551" x2="3.9751" y2="9.0805" layer="21"/>
<rectangle x1="4.6609" y1="9.0551" x2="5.3975" y2="9.0805" layer="21"/>
<rectangle x1="6.0833" y1="9.0551" x2="7.3025" y2="9.0805" layer="21"/>
<rectangle x1="8.5217" y1="9.0551" x2="9.2075" y2="9.0805" layer="21"/>
<rectangle x1="9.9441" y1="9.0551" x2="10.6553" y2="9.0805" layer="21"/>
<rectangle x1="11.3665" y1="9.0551" x2="12.0777" y2="9.0805" layer="21"/>
<rectangle x1="12.7381" y1="9.0551" x2="13.4239" y2="9.0805" layer="21"/>
<rectangle x1="14.1097" y1="9.0551" x2="14.7447" y2="9.0805" layer="21"/>
<rectangle x1="15.4051" y1="9.0551" x2="16.1163" y2="9.0805" layer="21"/>
<rectangle x1="17.8689" y1="9.0551" x2="18.5801" y2="9.0805" layer="21"/>
<rectangle x1="19.2913" y1="9.0551" x2="20.0279" y2="9.0805" layer="21"/>
<rectangle x1="20.6121" y1="9.0551" x2="21.2979" y2="9.0805" layer="21"/>
<rectangle x1="21.9837" y1="9.0551" x2="22.6695" y2="9.0805" layer="21"/>
<rectangle x1="23.3553" y1="9.0551" x2="24.0411" y2="9.0805" layer="21"/>
<rectangle x1="24.8031" y1="9.0551" x2="25.5143" y2="9.0805" layer="21"/>
<rectangle x1="26.2001" y1="9.0551" x2="26.9367" y2="9.0805" layer="21"/>
<rectangle x1="27.6225" y1="9.0551" x2="28.3337" y2="9.0805" layer="21"/>
<rectangle x1="0.0127" y1="9.0805" x2="1.2065" y2="9.1059" layer="21"/>
<rectangle x1="1.8923" y1="9.0805" x2="2.6289" y2="9.1059" layer="21"/>
<rectangle x1="3.3147" y1="9.0805" x2="3.9751" y2="9.1059" layer="21"/>
<rectangle x1="4.6609" y1="9.0805" x2="5.3721" y2="9.1059" layer="21"/>
<rectangle x1="6.0579" y1="9.0805" x2="7.3025" y2="9.1059" layer="21"/>
<rectangle x1="8.5217" y1="9.0805" x2="9.2075" y2="9.1059" layer="21"/>
<rectangle x1="9.9441" y1="9.0805" x2="10.6553" y2="9.1059" layer="21"/>
<rectangle x1="11.3919" y1="9.0805" x2="12.0777" y2="9.1059" layer="21"/>
<rectangle x1="12.7635" y1="9.0805" x2="13.4239" y2="9.1059" layer="21"/>
<rectangle x1="14.1097" y1="9.0805" x2="14.7701" y2="9.1059" layer="21"/>
<rectangle x1="15.4051" y1="9.0805" x2="16.0909" y2="9.1059" layer="21"/>
<rectangle x1="17.8943" y1="9.0805" x2="18.5801" y2="9.1059" layer="21"/>
<rectangle x1="19.3167" y1="9.0805" x2="20.0025" y2="9.1059" layer="21"/>
<rectangle x1="20.6121" y1="9.0805" x2="21.2725" y2="9.1059" layer="21"/>
<rectangle x1="21.9837" y1="9.0805" x2="22.6695" y2="9.1059" layer="21"/>
<rectangle x1="23.3553" y1="9.0805" x2="24.0411" y2="9.1059" layer="21"/>
<rectangle x1="24.8031" y1="9.0805" x2="25.4889" y2="9.1059" layer="21"/>
<rectangle x1="26.2255" y1="9.0805" x2="26.9113" y2="9.1059" layer="21"/>
<rectangle x1="27.6479" y1="9.0805" x2="28.3337" y2="9.1059" layer="21"/>
<rectangle x1="-0.0127" y1="9.1059" x2="1.2319" y2="9.1313" layer="21"/>
<rectangle x1="1.9177" y1="9.1059" x2="2.6289" y2="9.1313" layer="21"/>
<rectangle x1="3.2893" y1="9.1059" x2="3.9751" y2="9.1313" layer="21"/>
<rectangle x1="4.6609" y1="9.1059" x2="5.3975" y2="9.1313" layer="21"/>
<rectangle x1="6.0833" y1="9.1059" x2="7.3025" y2="9.1313" layer="21"/>
<rectangle x1="8.5217" y1="9.1059" x2="9.2075" y2="9.1313" layer="21"/>
<rectangle x1="9.9441" y1="9.1059" x2="10.6553" y2="9.1313" layer="21"/>
<rectangle x1="11.3665" y1="9.1059" x2="12.0777" y2="9.1313" layer="21"/>
<rectangle x1="12.7381" y1="9.1059" x2="13.4239" y2="9.1313" layer="21"/>
<rectangle x1="14.1097" y1="9.1059" x2="14.7701" y2="9.1313" layer="21"/>
<rectangle x1="15.4051" y1="9.1059" x2="16.1163" y2="9.1313" layer="21"/>
<rectangle x1="17.8689" y1="9.1059" x2="18.5801" y2="9.1313" layer="21"/>
<rectangle x1="19.2913" y1="9.1059" x2="20.0279" y2="9.1313" layer="21"/>
<rectangle x1="20.6121" y1="9.1059" x2="21.2979" y2="9.1313" layer="21"/>
<rectangle x1="21.9837" y1="9.1059" x2="22.6695" y2="9.1313" layer="21"/>
<rectangle x1="23.3553" y1="9.1059" x2="24.0411" y2="9.1313" layer="21"/>
<rectangle x1="24.8031" y1="9.1059" x2="25.5143" y2="9.1313" layer="21"/>
<rectangle x1="26.2001" y1="9.1059" x2="26.9367" y2="9.1313" layer="21"/>
<rectangle x1="27.6225" y1="9.1059" x2="28.3337" y2="9.1313" layer="21"/>
<rectangle x1="0.0127" y1="9.1313" x2="1.2065" y2="9.1567" layer="21"/>
<rectangle x1="1.8923" y1="9.1313" x2="2.6289" y2="9.1567" layer="21"/>
<rectangle x1="3.3147" y1="9.1313" x2="3.9751" y2="9.1567" layer="21"/>
<rectangle x1="4.6863" y1="9.1313" x2="5.3721" y2="9.1567" layer="21"/>
<rectangle x1="6.0579" y1="9.1313" x2="7.3025" y2="9.1567" layer="21"/>
<rectangle x1="8.5217" y1="9.1313" x2="9.2075" y2="9.1567" layer="21"/>
<rectangle x1="9.9187" y1="9.1313" x2="10.6553" y2="9.1567" layer="21"/>
<rectangle x1="11.3919" y1="9.1313" x2="12.0777" y2="9.1567" layer="21"/>
<rectangle x1="12.7381" y1="9.1313" x2="13.3985" y2="9.1567" layer="21"/>
<rectangle x1="14.1351" y1="9.1313" x2="14.7701" y2="9.1567" layer="21"/>
<rectangle x1="15.4051" y1="9.1313" x2="16.0909" y2="9.1567" layer="21"/>
<rectangle x1="17.8943" y1="9.1313" x2="18.5801" y2="9.1567" layer="21"/>
<rectangle x1="19.2913" y1="9.1313" x2="20.0025" y2="9.1567" layer="21"/>
<rectangle x1="20.6121" y1="9.1313" x2="21.2979" y2="9.1567" layer="21"/>
<rectangle x1="21.9837" y1="9.1313" x2="22.6695" y2="9.1567" layer="21"/>
<rectangle x1="23.3553" y1="9.1313" x2="24.0411" y2="9.1567" layer="21"/>
<rectangle x1="24.8031" y1="9.1313" x2="25.4889" y2="9.1567" layer="21"/>
<rectangle x1="26.2001" y1="9.1313" x2="26.9113" y2="9.1567" layer="21"/>
<rectangle x1="27.6479" y1="9.1313" x2="28.3337" y2="9.1567" layer="21"/>
<rectangle x1="-0.0127" y1="9.1567" x2="1.2319" y2="9.1821" layer="21"/>
<rectangle x1="1.9177" y1="9.1567" x2="2.6289" y2="9.1821" layer="21"/>
<rectangle x1="3.2893" y1="9.1567" x2="3.9751" y2="9.1821" layer="21"/>
<rectangle x1="4.6609" y1="9.1567" x2="5.3721" y2="9.1821" layer="21"/>
<rectangle x1="6.0833" y1="9.1567" x2="7.3025" y2="9.1821" layer="21"/>
<rectangle x1="8.5217" y1="9.1567" x2="9.2075" y2="9.1821" layer="21"/>
<rectangle x1="9.9187" y1="9.1567" x2="10.6299" y2="9.1821" layer="21"/>
<rectangle x1="11.3665" y1="9.1567" x2="12.0777" y2="9.1821" layer="21"/>
<rectangle x1="12.7381" y1="9.1567" x2="13.4239" y2="9.1821" layer="21"/>
<rectangle x1="14.1097" y1="9.1567" x2="14.7701" y2="9.1821" layer="21"/>
<rectangle x1="15.4051" y1="9.1567" x2="16.1163" y2="9.1821" layer="21"/>
<rectangle x1="17.8689" y1="9.1567" x2="18.5801" y2="9.1821" layer="21"/>
<rectangle x1="19.2913" y1="9.1567" x2="20.0279" y2="9.1821" layer="21"/>
<rectangle x1="20.6121" y1="9.1567" x2="21.2979" y2="9.1821" layer="21"/>
<rectangle x1="21.9837" y1="9.1567" x2="22.6695" y2="9.1821" layer="21"/>
<rectangle x1="23.3553" y1="9.1567" x2="24.0411" y2="9.1821" layer="21"/>
<rectangle x1="24.8031" y1="9.1567" x2="25.5143" y2="9.1821" layer="21"/>
<rectangle x1="26.2001" y1="9.1567" x2="26.9367" y2="9.1821" layer="21"/>
<rectangle x1="27.6225" y1="9.1567" x2="28.3337" y2="9.1821" layer="21"/>
<rectangle x1="0.0127" y1="9.1821" x2="1.2065" y2="9.2075" layer="21"/>
<rectangle x1="1.8923" y1="9.1821" x2="2.6289" y2="9.2075" layer="21"/>
<rectangle x1="3.3147" y1="9.1821" x2="3.9751" y2="9.2075" layer="21"/>
<rectangle x1="4.6863" y1="9.1821" x2="5.3721" y2="9.2075" layer="21"/>
<rectangle x1="6.0579" y1="9.1821" x2="7.3025" y2="9.2075" layer="21"/>
<rectangle x1="8.5217" y1="9.1821" x2="9.2075" y2="9.2075" layer="21"/>
<rectangle x1="9.9187" y1="9.1821" x2="10.6553" y2="9.2075" layer="21"/>
<rectangle x1="11.3919" y1="9.1821" x2="12.0777" y2="9.2075" layer="21"/>
<rectangle x1="12.7127" y1="9.1821" x2="13.3985" y2="9.2075" layer="21"/>
<rectangle x1="14.1351" y1="9.1821" x2="14.7701" y2="9.2075" layer="21"/>
<rectangle x1="15.4051" y1="9.1821" x2="16.0909" y2="9.2075" layer="21"/>
<rectangle x1="17.8943" y1="9.1821" x2="18.5801" y2="9.2075" layer="21"/>
<rectangle x1="19.2659" y1="9.1821" x2="20.0025" y2="9.2075" layer="21"/>
<rectangle x1="20.6121" y1="9.1821" x2="21.3233" y2="9.2075" layer="21"/>
<rectangle x1="21.9583" y1="9.1821" x2="22.6695" y2="9.2075" layer="21"/>
<rectangle x1="23.3553" y1="9.1821" x2="24.0411" y2="9.2075" layer="21"/>
<rectangle x1="24.8031" y1="9.1821" x2="25.4889" y2="9.2075" layer="21"/>
<rectangle x1="26.1747" y1="9.1821" x2="26.9113" y2="9.2075" layer="21"/>
<rectangle x1="27.6479" y1="9.1821" x2="28.3337" y2="9.2075" layer="21"/>
<rectangle x1="-0.0127" y1="9.2075" x2="1.2319" y2="9.2329" layer="21"/>
<rectangle x1="1.9177" y1="9.2075" x2="2.6289" y2="9.2329" layer="21"/>
<rectangle x1="3.2893" y1="9.2075" x2="3.9751" y2="9.2329" layer="21"/>
<rectangle x1="4.6863" y1="9.2075" x2="5.3467" y2="9.2329" layer="21"/>
<rectangle x1="6.0579" y1="9.2075" x2="7.3025" y2="9.2329" layer="21"/>
<rectangle x1="8.5217" y1="9.2075" x2="9.2075" y2="9.2329" layer="21"/>
<rectangle x1="9.8933" y1="9.2075" x2="10.6299" y2="9.2329" layer="21"/>
<rectangle x1="11.3665" y1="9.2075" x2="12.0777" y2="9.2329" layer="21"/>
<rectangle x1="12.7127" y1="9.2075" x2="13.4239" y2="9.2329" layer="21"/>
<rectangle x1="14.1097" y1="9.2075" x2="14.7955" y2="9.2329" layer="21"/>
<rectangle x1="15.4051" y1="9.2075" x2="16.1163" y2="9.2329" layer="21"/>
<rectangle x1="17.8689" y1="9.2075" x2="18.5801" y2="9.2329" layer="21"/>
<rectangle x1="19.2405" y1="9.2075" x2="20.0279" y2="9.2329" layer="21"/>
<rectangle x1="20.6121" y1="9.2075" x2="21.3233" y2="9.2329" layer="21"/>
<rectangle x1="21.9329" y1="9.2075" x2="22.6695" y2="9.2329" layer="21"/>
<rectangle x1="23.3553" y1="9.2075" x2="24.0411" y2="9.2329" layer="21"/>
<rectangle x1="24.8031" y1="9.2075" x2="25.5143" y2="9.2329" layer="21"/>
<rectangle x1="26.1493" y1="9.2075" x2="26.9367" y2="9.2329" layer="21"/>
<rectangle x1="27.6225" y1="9.2075" x2="28.3337" y2="9.2329" layer="21"/>
<rectangle x1="0.0127" y1="9.2329" x2="1.2065" y2="9.2583" layer="21"/>
<rectangle x1="1.8923" y1="9.2329" x2="2.6289" y2="9.2583" layer="21"/>
<rectangle x1="3.3147" y1="9.2329" x2="3.9751" y2="9.2583" layer="21"/>
<rectangle x1="4.7117" y1="9.2329" x2="5.3467" y2="9.2583" layer="21"/>
<rectangle x1="6.0579" y1="9.2329" x2="7.3025" y2="9.2583" layer="21"/>
<rectangle x1="8.5217" y1="9.2329" x2="9.2075" y2="9.2583" layer="21"/>
<rectangle x1="9.8679" y1="9.2329" x2="10.6299" y2="9.2583" layer="21"/>
<rectangle x1="11.3919" y1="9.2329" x2="12.0777" y2="9.2583" layer="21"/>
<rectangle x1="12.7127" y1="9.2329" x2="13.3985" y2="9.2583" layer="21"/>
<rectangle x1="14.1351" y1="9.2329" x2="14.7701" y2="9.2583" layer="21"/>
<rectangle x1="15.4051" y1="9.2329" x2="16.0909" y2="9.2583" layer="21"/>
<rectangle x1="17.8943" y1="9.2329" x2="18.5801" y2="9.2583" layer="21"/>
<rectangle x1="19.2405" y1="9.2329" x2="20.0025" y2="9.2583" layer="21"/>
<rectangle x1="20.6121" y1="9.2329" x2="21.3233" y2="9.2583" layer="21"/>
<rectangle x1="21.9583" y1="9.2329" x2="22.6695" y2="9.2583" layer="21"/>
<rectangle x1="23.3553" y1="9.2329" x2="24.0411" y2="9.2583" layer="21"/>
<rectangle x1="24.8031" y1="9.2329" x2="25.4889" y2="9.2583" layer="21"/>
<rectangle x1="26.1493" y1="9.2329" x2="26.9113" y2="9.2583" layer="21"/>
<rectangle x1="27.6479" y1="9.2329" x2="28.3337" y2="9.2583" layer="21"/>
<rectangle x1="-0.0127" y1="9.2583" x2="1.2319" y2="9.2837" layer="21"/>
<rectangle x1="1.9177" y1="9.2583" x2="2.6289" y2="9.2837" layer="21"/>
<rectangle x1="3.2893" y1="9.2583" x2="3.9751" y2="9.2837" layer="21"/>
<rectangle x1="4.7117" y1="9.2583" x2="5.3467" y2="9.2837" layer="21"/>
<rectangle x1="6.0579" y1="9.2583" x2="7.3025" y2="9.2837" layer="21"/>
<rectangle x1="8.5217" y1="9.2583" x2="9.2075" y2="9.2837" layer="21"/>
<rectangle x1="9.8425" y1="9.2583" x2="10.6299" y2="9.2837" layer="21"/>
<rectangle x1="11.3665" y1="9.2583" x2="12.0777" y2="9.2837" layer="21"/>
<rectangle x1="12.6873" y1="9.2583" x2="13.3985" y2="9.2837" layer="21"/>
<rectangle x1="14.1351" y1="9.2583" x2="14.7955" y2="9.2837" layer="21"/>
<rectangle x1="15.4051" y1="9.2583" x2="16.1163" y2="9.2837" layer="21"/>
<rectangle x1="17.8689" y1="9.2583" x2="18.5801" y2="9.2837" layer="21"/>
<rectangle x1="19.1897" y1="9.2583" x2="20.0025" y2="9.2837" layer="21"/>
<rectangle x1="20.6121" y1="9.2583" x2="21.3487" y2="9.2837" layer="21"/>
<rectangle x1="21.9329" y1="9.2583" x2="22.6695" y2="9.2837" layer="21"/>
<rectangle x1="23.3553" y1="9.2583" x2="24.0411" y2="9.2837" layer="21"/>
<rectangle x1="24.8031" y1="9.2583" x2="25.5143" y2="9.2837" layer="21"/>
<rectangle x1="26.0985" y1="9.2583" x2="26.9113" y2="9.2837" layer="21"/>
<rectangle x1="27.6225" y1="9.2583" x2="28.3337" y2="9.2837" layer="21"/>
<rectangle x1="0.0127" y1="9.2837" x2="1.2065" y2="9.3091" layer="21"/>
<rectangle x1="1.8923" y1="9.2837" x2="2.6289" y2="9.3091" layer="21"/>
<rectangle x1="3.3147" y1="9.2837" x2="4.0005" y2="9.3091" layer="21"/>
<rectangle x1="4.7371" y1="9.2837" x2="5.3213" y2="9.3091" layer="21"/>
<rectangle x1="6.0579" y1="9.2837" x2="7.3025" y2="9.3091" layer="21"/>
<rectangle x1="8.5217" y1="9.2837" x2="9.2075" y2="9.3091" layer="21"/>
<rectangle x1="9.8171" y1="9.2837" x2="10.6045" y2="9.3091" layer="21"/>
<rectangle x1="11.3919" y1="9.2837" x2="12.0777" y2="9.3091" layer="21"/>
<rectangle x1="12.7127" y1="9.2837" x2="13.3985" y2="9.3091" layer="21"/>
<rectangle x1="14.1351" y1="9.2837" x2="14.7701" y2="9.3091" layer="21"/>
<rectangle x1="15.4051" y1="9.2837" x2="16.0909" y2="9.3091" layer="21"/>
<rectangle x1="17.8943" y1="9.2837" x2="18.5801" y2="9.3091" layer="21"/>
<rectangle x1="19.1643" y1="9.2837" x2="20.0025" y2="9.3091" layer="21"/>
<rectangle x1="20.6375" y1="9.2837" x2="21.3741" y2="9.3091" layer="21"/>
<rectangle x1="21.9075" y1="9.2837" x2="22.6441" y2="9.3091" layer="21"/>
<rectangle x1="23.3553" y1="9.2837" x2="24.0411" y2="9.3091" layer="21"/>
<rectangle x1="24.8031" y1="9.2837" x2="25.4889" y2="9.3091" layer="21"/>
<rectangle x1="26.0731" y1="9.2837" x2="26.9113" y2="9.3091" layer="21"/>
<rectangle x1="27.6479" y1="9.2837" x2="28.3337" y2="9.3091" layer="21"/>
<rectangle x1="-0.0127" y1="9.3091" x2="1.2319" y2="9.3345" layer="21"/>
<rectangle x1="1.9177" y1="9.3091" x2="2.6289" y2="9.3345" layer="21"/>
<rectangle x1="3.2893" y1="9.3091" x2="4.0005" y2="9.3345" layer="21"/>
<rectangle x1="4.7625" y1="9.3091" x2="5.2959" y2="9.3345" layer="21"/>
<rectangle x1="6.0325" y1="9.3091" x2="7.3025" y2="9.3345" layer="21"/>
<rectangle x1="8.5217" y1="9.3091" x2="9.2075" y2="9.3345" layer="21"/>
<rectangle x1="9.6901" y1="9.3091" x2="9.7155" y2="9.3345" layer="21"/>
<rectangle x1="9.7409" y1="9.3091" x2="10.6299" y2="9.3345" layer="21"/>
<rectangle x1="11.3665" y1="9.3091" x2="12.0777" y2="9.3345" layer="21"/>
<rectangle x1="12.6873" y1="9.3091" x2="13.3731" y2="9.3345" layer="21"/>
<rectangle x1="14.1351" y1="9.3091" x2="14.7955" y2="9.3345" layer="21"/>
<rectangle x1="15.4051" y1="9.3091" x2="16.1163" y2="9.3345" layer="21"/>
<rectangle x1="17.8689" y1="9.3091" x2="18.5801" y2="9.3345" layer="21"/>
<rectangle x1="19.0881" y1="9.3091" x2="19.9771" y2="9.3345" layer="21"/>
<rectangle x1="20.6121" y1="9.3091" x2="21.3995" y2="9.3345" layer="21"/>
<rectangle x1="21.8821" y1="9.3091" x2="22.6695" y2="9.3345" layer="21"/>
<rectangle x1="23.3553" y1="9.3091" x2="24.0411" y2="9.3345" layer="21"/>
<rectangle x1="24.8031" y1="9.3091" x2="25.5143" y2="9.3345" layer="21"/>
<rectangle x1="25.9969" y1="9.3091" x2="26.8859" y2="9.3345" layer="21"/>
<rectangle x1="27.6225" y1="9.3091" x2="28.3337" y2="9.3345" layer="21"/>
<rectangle x1="0.0127" y1="9.3345" x2="1.2065" y2="9.3599" layer="21"/>
<rectangle x1="1.8923" y1="9.3345" x2="2.6289" y2="9.3599" layer="21"/>
<rectangle x1="3.3147" y1="9.3345" x2="4.0005" y2="9.3599" layer="21"/>
<rectangle x1="4.7879" y1="9.3345" x2="5.2197" y2="9.3599" layer="21"/>
<rectangle x1="6.0579" y1="9.3345" x2="7.3025" y2="9.3599" layer="21"/>
<rectangle x1="8.5217" y1="9.3345" x2="9.2329" y2="9.3599" layer="21"/>
<rectangle x1="9.2583" y1="9.3345" x2="9.2837" y2="9.3599" layer="21"/>
<rectangle x1="9.3091" y1="9.3345" x2="9.3345" y2="9.3599" layer="21"/>
<rectangle x1="9.3599" y1="9.3345" x2="9.3853" y2="9.3599" layer="21"/>
<rectangle x1="9.4107" y1="9.3345" x2="9.4361" y2="9.3599" layer="21"/>
<rectangle x1="9.4615" y1="9.3345" x2="9.4869" y2="9.3599" layer="21"/>
<rectangle x1="9.5123" y1="9.3345" x2="9.5377" y2="9.3599" layer="21"/>
<rectangle x1="9.5631" y1="9.3345" x2="9.5885" y2="9.3599" layer="21"/>
<rectangle x1="9.6139" y1="9.3345" x2="10.6045" y2="9.3599" layer="21"/>
<rectangle x1="11.3919" y1="9.3345" x2="12.0777" y2="9.3599" layer="21"/>
<rectangle x1="12.7127" y1="9.3345" x2="13.3731" y2="9.3599" layer="21"/>
<rectangle x1="14.1351" y1="9.3345" x2="14.7955" y2="9.3599" layer="21"/>
<rectangle x1="15.4051" y1="9.3345" x2="16.0909" y2="9.3599" layer="21"/>
<rectangle x1="16.1163" y1="9.3345" x2="16.1417" y2="9.3599" layer="21"/>
<rectangle x1="16.1671" y1="9.3345" x2="16.1925" y2="9.3599" layer="21"/>
<rectangle x1="16.2179" y1="9.3345" x2="16.2433" y2="9.3599" layer="21"/>
<rectangle x1="16.2687" y1="9.3345" x2="16.2941" y2="9.3599" layer="21"/>
<rectangle x1="16.3195" y1="9.3345" x2="16.3449" y2="9.3599" layer="21"/>
<rectangle x1="16.3703" y1="9.3345" x2="16.3957" y2="9.3599" layer="21"/>
<rectangle x1="16.4211" y1="9.3345" x2="16.4465" y2="9.3599" layer="21"/>
<rectangle x1="16.4719" y1="9.3345" x2="16.4973" y2="9.3599" layer="21"/>
<rectangle x1="16.5227" y1="9.3345" x2="16.5481" y2="9.3599" layer="21"/>
<rectangle x1="16.5735" y1="9.3345" x2="16.5989" y2="9.3599" layer="21"/>
<rectangle x1="16.6243" y1="9.3345" x2="16.6497" y2="9.3599" layer="21"/>
<rectangle x1="16.6751" y1="9.3345" x2="16.7005" y2="9.3599" layer="21"/>
<rectangle x1="16.7259" y1="9.3345" x2="16.7513" y2="9.3599" layer="21"/>
<rectangle x1="16.7767" y1="9.3345" x2="16.8021" y2="9.3599" layer="21"/>
<rectangle x1="16.8275" y1="9.3345" x2="16.8529" y2="9.3599" layer="21"/>
<rectangle x1="16.8783" y1="9.3345" x2="16.9037" y2="9.3599" layer="21"/>
<rectangle x1="16.9291" y1="9.3345" x2="16.9545" y2="9.3599" layer="21"/>
<rectangle x1="16.9799" y1="9.3345" x2="17.0053" y2="9.3599" layer="21"/>
<rectangle x1="17.0307" y1="9.3345" x2="17.0561" y2="9.3599" layer="21"/>
<rectangle x1="17.0815" y1="9.3345" x2="17.1069" y2="9.3599" layer="21"/>
<rectangle x1="17.1323" y1="9.3345" x2="17.1577" y2="9.3599" layer="21"/>
<rectangle x1="17.1831" y1="9.3345" x2="17.2085" y2="9.3599" layer="21"/>
<rectangle x1="17.8943" y1="9.3345" x2="18.5801" y2="9.3599" layer="21"/>
<rectangle x1="18.6055" y1="9.3345" x2="18.6309" y2="9.3599" layer="21"/>
<rectangle x1="18.6563" y1="9.3345" x2="18.6817" y2="9.3599" layer="21"/>
<rectangle x1="18.7071" y1="9.3345" x2="18.7325" y2="9.3599" layer="21"/>
<rectangle x1="18.7579" y1="9.3345" x2="18.7833" y2="9.3599" layer="21"/>
<rectangle x1="18.8087" y1="9.3345" x2="18.8341" y2="9.3599" layer="21"/>
<rectangle x1="18.8595" y1="9.3345" x2="18.8849" y2="9.3599" layer="21"/>
<rectangle x1="18.9103" y1="9.3345" x2="18.9357" y2="9.3599" layer="21"/>
<rectangle x1="18.9611" y1="9.3345" x2="18.9865" y2="9.3599" layer="21"/>
<rectangle x1="19.0119" y1="9.3345" x2="19.9771" y2="9.3599" layer="21"/>
<rectangle x1="20.6375" y1="9.3345" x2="21.4249" y2="9.3599" layer="21"/>
<rectangle x1="21.8567" y1="9.3345" x2="22.6441" y2="9.3599" layer="21"/>
<rectangle x1="23.3553" y1="9.3345" x2="24.0411" y2="9.3599" layer="21"/>
<rectangle x1="24.8031" y1="9.3345" x2="25.5397" y2="9.3599" layer="21"/>
<rectangle x1="25.5651" y1="9.3345" x2="25.5905" y2="9.3599" layer="21"/>
<rectangle x1="25.6159" y1="9.3345" x2="25.6413" y2="9.3599" layer="21"/>
<rectangle x1="25.6667" y1="9.3345" x2="25.6921" y2="9.3599" layer="21"/>
<rectangle x1="25.7175" y1="9.3345" x2="25.7429" y2="9.3599" layer="21"/>
<rectangle x1="25.7683" y1="9.3345" x2="25.7937" y2="9.3599" layer="21"/>
<rectangle x1="25.8191" y1="9.3345" x2="25.8445" y2="9.3599" layer="21"/>
<rectangle x1="25.8699" y1="9.3345" x2="25.8953" y2="9.3599" layer="21"/>
<rectangle x1="25.9207" y1="9.3345" x2="26.8859" y2="9.3599" layer="21"/>
<rectangle x1="27.6479" y1="9.3345" x2="28.3337" y2="9.3599" layer="21"/>
<rectangle x1="28.3591" y1="9.3345" x2="28.3845" y2="9.3599" layer="21"/>
<rectangle x1="28.4099" y1="9.3345" x2="28.4353" y2="9.3599" layer="21"/>
<rectangle x1="28.4607" y1="9.3345" x2="28.4861" y2="9.3599" layer="21"/>
<rectangle x1="28.5115" y1="9.3345" x2="28.5369" y2="9.3599" layer="21"/>
<rectangle x1="28.5623" y1="9.3345" x2="28.5877" y2="9.3599" layer="21"/>
<rectangle x1="28.6131" y1="9.3345" x2="28.6385" y2="9.3599" layer="21"/>
<rectangle x1="28.6639" y1="9.3345" x2="28.6893" y2="9.3599" layer="21"/>
<rectangle x1="28.7147" y1="9.3345" x2="28.7401" y2="9.3599" layer="21"/>
<rectangle x1="28.7655" y1="9.3345" x2="28.7909" y2="9.3599" layer="21"/>
<rectangle x1="28.8163" y1="9.3345" x2="28.8417" y2="9.3599" layer="21"/>
<rectangle x1="28.8671" y1="9.3345" x2="28.8925" y2="9.3599" layer="21"/>
<rectangle x1="28.9179" y1="9.3345" x2="28.9433" y2="9.3599" layer="21"/>
<rectangle x1="28.9687" y1="9.3345" x2="28.9941" y2="9.3599" layer="21"/>
<rectangle x1="29.0195" y1="9.3345" x2="29.0449" y2="9.3599" layer="21"/>
<rectangle x1="29.0703" y1="9.3345" x2="29.0957" y2="9.3599" layer="21"/>
<rectangle x1="29.1211" y1="9.3345" x2="29.1465" y2="9.3599" layer="21"/>
<rectangle x1="29.1719" y1="9.3345" x2="29.1973" y2="9.3599" layer="21"/>
<rectangle x1="29.2227" y1="9.3345" x2="29.2481" y2="9.3599" layer="21"/>
<rectangle x1="29.2735" y1="9.3345" x2="29.2989" y2="9.3599" layer="21"/>
<rectangle x1="29.3243" y1="9.3345" x2="29.3497" y2="9.3599" layer="21"/>
<rectangle x1="29.3751" y1="9.3345" x2="29.4005" y2="9.3599" layer="21"/>
<rectangle x1="29.4259" y1="9.3345" x2="29.4513" y2="9.3599" layer="21"/>
<rectangle x1="-0.0127" y1="9.3599" x2="1.2319" y2="9.3853" layer="21"/>
<rectangle x1="1.9177" y1="9.3599" x2="2.6289" y2="9.3853" layer="21"/>
<rectangle x1="3.2893" y1="9.3599" x2="4.0005" y2="9.3853" layer="21"/>
<rectangle x1="4.8641" y1="9.3599" x2="5.1943" y2="9.3853" layer="21"/>
<rectangle x1="6.0325" y1="9.3599" x2="7.3025" y2="9.3853" layer="21"/>
<rectangle x1="8.5217" y1="9.3599" x2="10.6045" y2="9.3853" layer="21"/>
<rectangle x1="11.3665" y1="9.3599" x2="12.0777" y2="9.3853" layer="21"/>
<rectangle x1="12.6873" y1="9.3599" x2="13.3731" y2="9.3853" layer="21"/>
<rectangle x1="14.1605" y1="9.3599" x2="14.7955" y2="9.3853" layer="21"/>
<rectangle x1="15.4051" y1="9.3599" x2="17.2339" y2="9.3853" layer="21"/>
<rectangle x1="17.8689" y1="9.3599" x2="19.9771" y2="9.3853" layer="21"/>
<rectangle x1="20.6121" y1="9.3599" x2="21.4503" y2="9.3853" layer="21"/>
<rectangle x1="21.4757" y1="9.3599" x2="21.5011" y2="9.3853" layer="21"/>
<rectangle x1="21.7805" y1="9.3599" x2="22.6695" y2="9.3853" layer="21"/>
<rectangle x1="23.3553" y1="9.3599" x2="24.0411" y2="9.3853" layer="21"/>
<rectangle x1="24.8031" y1="9.3599" x2="26.8859" y2="9.3853" layer="21"/>
<rectangle x1="27.6225" y1="9.3599" x2="29.4767" y2="9.3853" layer="21"/>
<rectangle x1="0.0127" y1="9.3853" x2="1.2065" y2="9.4107" layer="21"/>
<rectangle x1="1.8923" y1="9.3853" x2="2.6289" y2="9.4107" layer="21"/>
<rectangle x1="3.3147" y1="9.3853" x2="4.0005" y2="9.4107" layer="21"/>
<rectangle x1="4.9911" y1="9.3853" x2="5.0165" y2="9.4107" layer="21"/>
<rectangle x1="5.0419" y1="9.3853" x2="5.0673" y2="9.4107" layer="21"/>
<rectangle x1="6.0579" y1="9.3853" x2="7.3025" y2="9.4107" layer="21"/>
<rectangle x1="8.5217" y1="9.3853" x2="10.6045" y2="9.4107" layer="21"/>
<rectangle x1="11.3919" y1="9.3853" x2="12.0777" y2="9.4107" layer="21"/>
<rectangle x1="12.6873" y1="9.3853" x2="13.3731" y2="9.4107" layer="21"/>
<rectangle x1="14.1605" y1="9.3853" x2="14.8209" y2="9.4107" layer="21"/>
<rectangle x1="15.4051" y1="9.3853" x2="17.2339" y2="9.4107" layer="21"/>
<rectangle x1="17.8943" y1="9.3853" x2="19.9517" y2="9.4107" layer="21"/>
<rectangle x1="20.6375" y1="9.3853" x2="21.5265" y2="9.4107" layer="21"/>
<rectangle x1="21.5519" y1="9.3853" x2="21.5773" y2="9.4107" layer="21"/>
<rectangle x1="21.6027" y1="9.3853" x2="21.6281" y2="9.4107" layer="21"/>
<rectangle x1="21.7043" y1="9.3853" x2="21.7297" y2="9.4107" layer="21"/>
<rectangle x1="21.7551" y1="9.3853" x2="22.6441" y2="9.4107" layer="21"/>
<rectangle x1="23.3553" y1="9.3853" x2="24.0411" y2="9.4107" layer="21"/>
<rectangle x1="24.8031" y1="9.3853" x2="26.8605" y2="9.4107" layer="21"/>
<rectangle x1="27.6479" y1="9.3853" x2="29.4513" y2="9.4107" layer="21"/>
<rectangle x1="-0.0127" y1="9.4107" x2="1.2319" y2="9.4361" layer="21"/>
<rectangle x1="1.9177" y1="9.4107" x2="2.6289" y2="9.4361" layer="21"/>
<rectangle x1="3.2893" y1="9.4107" x2="4.0259" y2="9.4361" layer="21"/>
<rectangle x1="6.0325" y1="9.4107" x2="7.3025" y2="9.4361" layer="21"/>
<rectangle x1="8.5217" y1="9.4107" x2="10.5791" y2="9.4361" layer="21"/>
<rectangle x1="11.3665" y1="9.4107" x2="12.0777" y2="9.4361" layer="21"/>
<rectangle x1="12.6873" y1="9.4107" x2="13.3731" y2="9.4361" layer="21"/>
<rectangle x1="14.1605" y1="9.4107" x2="14.8209" y2="9.4361" layer="21"/>
<rectangle x1="15.4051" y1="9.4107" x2="17.2339" y2="9.4361" layer="21"/>
<rectangle x1="17.8689" y1="9.4107" x2="19.9771" y2="9.4361" layer="21"/>
<rectangle x1="20.6375" y1="9.4107" x2="22.6441" y2="9.4361" layer="21"/>
<rectangle x1="23.3553" y1="9.4107" x2="24.0411" y2="9.4361" layer="21"/>
<rectangle x1="24.8031" y1="9.4107" x2="26.8859" y2="9.4361" layer="21"/>
<rectangle x1="27.6225" y1="9.4107" x2="29.4767" y2="9.4361" layer="21"/>
<rectangle x1="0.0127" y1="9.4361" x2="1.2065" y2="9.4615" layer="21"/>
<rectangle x1="1.8923" y1="9.4361" x2="2.6289" y2="9.4615" layer="21"/>
<rectangle x1="3.3147" y1="9.4361" x2="4.0259" y2="9.4615" layer="21"/>
<rectangle x1="6.0325" y1="9.4361" x2="7.3025" y2="9.4615" layer="21"/>
<rectangle x1="8.5217" y1="9.4361" x2="10.5791" y2="9.4615" layer="21"/>
<rectangle x1="11.3919" y1="9.4361" x2="12.0777" y2="9.4615" layer="21"/>
<rectangle x1="12.6619" y1="9.4361" x2="13.3477" y2="9.4615" layer="21"/>
<rectangle x1="14.1859" y1="9.4361" x2="14.8209" y2="9.4615" layer="21"/>
<rectangle x1="15.4051" y1="9.4361" x2="17.2339" y2="9.4615" layer="21"/>
<rectangle x1="17.8943" y1="9.4361" x2="19.9517" y2="9.4615" layer="21"/>
<rectangle x1="20.6375" y1="9.4361" x2="22.6441" y2="9.4615" layer="21"/>
<rectangle x1="23.3553" y1="9.4361" x2="24.0411" y2="9.4615" layer="21"/>
<rectangle x1="24.8031" y1="9.4361" x2="26.8605" y2="9.4615" layer="21"/>
<rectangle x1="27.6479" y1="9.4361" x2="29.4513" y2="9.4615" layer="21"/>
<rectangle x1="-0.0127" y1="9.4615" x2="1.2319" y2="9.4869" layer="21"/>
<rectangle x1="1.9177" y1="9.4615" x2="2.6289" y2="9.4869" layer="21"/>
<rectangle x1="3.2893" y1="9.4615" x2="4.0259" y2="9.4869" layer="21"/>
<rectangle x1="6.0071" y1="9.4615" x2="7.3025" y2="9.4869" layer="21"/>
<rectangle x1="8.5217" y1="9.4615" x2="10.5791" y2="9.4869" layer="21"/>
<rectangle x1="11.3665" y1="9.4615" x2="12.0777" y2="9.4869" layer="21"/>
<rectangle x1="12.6619" y1="9.4615" x2="13.3731" y2="9.4869" layer="21"/>
<rectangle x1="14.1605" y1="9.4615" x2="14.8463" y2="9.4869" layer="21"/>
<rectangle x1="15.4051" y1="9.4615" x2="17.2339" y2="9.4869" layer="21"/>
<rectangle x1="17.8689" y1="9.4615" x2="19.9263" y2="9.4869" layer="21"/>
<rectangle x1="20.6629" y1="9.4615" x2="22.6187" y2="9.4869" layer="21"/>
<rectangle x1="23.3553" y1="9.4615" x2="24.0411" y2="9.4869" layer="21"/>
<rectangle x1="24.8031" y1="9.4615" x2="26.8605" y2="9.4869" layer="21"/>
<rectangle x1="27.6225" y1="9.4615" x2="29.4767" y2="9.4869" layer="21"/>
<rectangle x1="0.0127" y1="9.4869" x2="1.2065" y2="9.5123" layer="21"/>
<rectangle x1="1.8923" y1="9.4869" x2="2.6289" y2="9.5123" layer="21"/>
<rectangle x1="3.3147" y1="9.4869" x2="4.0513" y2="9.5123" layer="21"/>
<rectangle x1="6.0071" y1="9.4869" x2="7.3025" y2="9.5123" layer="21"/>
<rectangle x1="8.5217" y1="9.4869" x2="10.5537" y2="9.5123" layer="21"/>
<rectangle x1="11.3919" y1="9.4869" x2="12.0777" y2="9.5123" layer="21"/>
<rectangle x1="12.6619" y1="9.4869" x2="13.3477" y2="9.5123" layer="21"/>
<rectangle x1="14.1859" y1="9.4869" x2="14.8209" y2="9.5123" layer="21"/>
<rectangle x1="15.4051" y1="9.4869" x2="17.2339" y2="9.5123" layer="21"/>
<rectangle x1="17.8943" y1="9.4869" x2="19.9263" y2="9.5123" layer="21"/>
<rectangle x1="20.6883" y1="9.4869" x2="22.5933" y2="9.5123" layer="21"/>
<rectangle x1="23.3553" y1="9.4869" x2="24.0411" y2="9.5123" layer="21"/>
<rectangle x1="24.8031" y1="9.4869" x2="26.8351" y2="9.5123" layer="21"/>
<rectangle x1="27.6479" y1="9.4869" x2="29.4513" y2="9.5123" layer="21"/>
<rectangle x1="-0.0127" y1="9.5123" x2="1.2319" y2="9.5377" layer="21"/>
<rectangle x1="1.9177" y1="9.5123" x2="2.6289" y2="9.5377" layer="21"/>
<rectangle x1="3.2893" y1="9.5123" x2="4.0513" y2="9.5377" layer="21"/>
<rectangle x1="5.9817" y1="9.5123" x2="7.3025" y2="9.5377" layer="21"/>
<rectangle x1="8.5217" y1="9.5123" x2="10.5537" y2="9.5377" layer="21"/>
<rectangle x1="11.3665" y1="9.5123" x2="12.0777" y2="9.5377" layer="21"/>
<rectangle x1="12.6365" y1="9.5123" x2="13.3731" y2="9.5377" layer="21"/>
<rectangle x1="14.1605" y1="9.5123" x2="14.8463" y2="9.5377" layer="21"/>
<rectangle x1="15.4051" y1="9.5123" x2="17.2339" y2="9.5377" layer="21"/>
<rectangle x1="17.8689" y1="9.5123" x2="19.9263" y2="9.5377" layer="21"/>
<rectangle x1="20.6629" y1="9.5123" x2="22.6187" y2="9.5377" layer="21"/>
<rectangle x1="23.3553" y1="9.5123" x2="24.0411" y2="9.5377" layer="21"/>
<rectangle x1="24.8031" y1="9.5123" x2="26.8351" y2="9.5377" layer="21"/>
<rectangle x1="27.6225" y1="9.5123" x2="29.4767" y2="9.5377" layer="21"/>
<rectangle x1="0.0127" y1="9.5377" x2="1.2065" y2="9.5631" layer="21"/>
<rectangle x1="1.8923" y1="9.5377" x2="2.6289" y2="9.5631" layer="21"/>
<rectangle x1="3.3147" y1="9.5377" x2="4.0513" y2="9.5631" layer="21"/>
<rectangle x1="5.9817" y1="9.5377" x2="7.3025" y2="9.5631" layer="21"/>
<rectangle x1="8.5217" y1="9.5377" x2="10.5283" y2="9.5631" layer="21"/>
<rectangle x1="11.3919" y1="9.5377" x2="12.0777" y2="9.5631" layer="21"/>
<rectangle x1="12.6619" y1="9.5377" x2="13.3477" y2="9.5631" layer="21"/>
<rectangle x1="14.1859" y1="9.5377" x2="14.8463" y2="9.5631" layer="21"/>
<rectangle x1="15.4051" y1="9.5377" x2="17.2339" y2="9.5631" layer="21"/>
<rectangle x1="17.8943" y1="9.5377" x2="19.9009" y2="9.5631" layer="21"/>
<rectangle x1="20.6883" y1="9.5377" x2="22.5933" y2="9.5631" layer="21"/>
<rectangle x1="23.3553" y1="9.5377" x2="24.0411" y2="9.5631" layer="21"/>
<rectangle x1="24.8031" y1="9.5377" x2="26.8097" y2="9.5631" layer="21"/>
<rectangle x1="27.6479" y1="9.5377" x2="29.4513" y2="9.5631" layer="21"/>
<rectangle x1="-0.0127" y1="9.5631" x2="1.2319" y2="9.5885" layer="21"/>
<rectangle x1="1.9177" y1="9.5631" x2="2.6289" y2="9.5885" layer="21"/>
<rectangle x1="3.2893" y1="9.5631" x2="4.0767" y2="9.5885" layer="21"/>
<rectangle x1="5.9817" y1="9.5631" x2="7.3025" y2="9.5885" layer="21"/>
<rectangle x1="8.5217" y1="9.5631" x2="10.5283" y2="9.5885" layer="21"/>
<rectangle x1="11.3665" y1="9.5631" x2="12.0777" y2="9.5885" layer="21"/>
<rectangle x1="12.6365" y1="9.5631" x2="13.3477" y2="9.5885" layer="21"/>
<rectangle x1="14.1859" y1="9.5631" x2="14.8463" y2="9.5885" layer="21"/>
<rectangle x1="15.4051" y1="9.5631" x2="17.2339" y2="9.5885" layer="21"/>
<rectangle x1="17.8689" y1="9.5631" x2="19.8755" y2="9.5885" layer="21"/>
<rectangle x1="20.7137" y1="9.5631" x2="22.5679" y2="9.5885" layer="21"/>
<rectangle x1="23.3553" y1="9.5631" x2="24.0411" y2="9.5885" layer="21"/>
<rectangle x1="24.8031" y1="9.5631" x2="26.7843" y2="9.5885" layer="21"/>
<rectangle x1="27.6225" y1="9.5631" x2="29.4767" y2="9.5885" layer="21"/>
<rectangle x1="0.0127" y1="9.5885" x2="1.2065" y2="9.6139" layer="21"/>
<rectangle x1="1.8923" y1="9.5885" x2="2.6289" y2="9.6139" layer="21"/>
<rectangle x1="3.3147" y1="9.5885" x2="4.1021" y2="9.6139" layer="21"/>
<rectangle x1="5.9563" y1="9.5885" x2="7.3025" y2="9.6139" layer="21"/>
<rectangle x1="8.5217" y1="9.5885" x2="10.5029" y2="9.6139" layer="21"/>
<rectangle x1="11.3919" y1="9.5885" x2="12.0777" y2="9.6139" layer="21"/>
<rectangle x1="12.6619" y1="9.5885" x2="13.3477" y2="9.6139" layer="21"/>
<rectangle x1="14.1859" y1="9.5885" x2="14.8463" y2="9.6139" layer="21"/>
<rectangle x1="15.4051" y1="9.5885" x2="17.2339" y2="9.6139" layer="21"/>
<rectangle x1="17.8943" y1="9.5885" x2="19.8501" y2="9.6139" layer="21"/>
<rectangle x1="20.7391" y1="9.5885" x2="22.5425" y2="9.6139" layer="21"/>
<rectangle x1="23.3553" y1="9.5885" x2="24.0411" y2="9.6139" layer="21"/>
<rectangle x1="24.8031" y1="9.5885" x2="26.7589" y2="9.6139" layer="21"/>
<rectangle x1="27.6479" y1="9.5885" x2="29.4513" y2="9.6139" layer="21"/>
<rectangle x1="-0.0127" y1="9.6139" x2="1.2319" y2="9.6393" layer="21"/>
<rectangle x1="1.9177" y1="9.6139" x2="2.6289" y2="9.6393" layer="21"/>
<rectangle x1="3.2893" y1="9.6139" x2="4.1275" y2="9.6393" layer="21"/>
<rectangle x1="5.9309" y1="9.6139" x2="7.3025" y2="9.6393" layer="21"/>
<rectangle x1="8.5217" y1="9.6139" x2="10.4775" y2="9.6393" layer="21"/>
<rectangle x1="11.3665" y1="9.6139" x2="12.0777" y2="9.6393" layer="21"/>
<rectangle x1="12.6365" y1="9.6139" x2="13.3477" y2="9.6393" layer="21"/>
<rectangle x1="14.1859" y1="9.6139" x2="14.8463" y2="9.6393" layer="21"/>
<rectangle x1="15.4051" y1="9.6139" x2="17.2339" y2="9.6393" layer="21"/>
<rectangle x1="17.8689" y1="9.6139" x2="19.8501" y2="9.6393" layer="21"/>
<rectangle x1="20.7137" y1="9.6139" x2="22.5679" y2="9.6393" layer="21"/>
<rectangle x1="23.3553" y1="9.6139" x2="24.0411" y2="9.6393" layer="21"/>
<rectangle x1="24.8031" y1="9.6139" x2="26.7589" y2="9.6393" layer="21"/>
<rectangle x1="27.6225" y1="9.6139" x2="29.4767" y2="9.6393" layer="21"/>
<rectangle x1="0.0127" y1="9.6393" x2="1.2065" y2="9.6647" layer="21"/>
<rectangle x1="1.8923" y1="9.6393" x2="2.6289" y2="9.6647" layer="21"/>
<rectangle x1="3.3147" y1="9.6393" x2="4.1275" y2="9.6647" layer="21"/>
<rectangle x1="5.9055" y1="9.6393" x2="7.3025" y2="9.6647" layer="21"/>
<rectangle x1="8.5217" y1="9.6393" x2="10.4521" y2="9.6647" layer="21"/>
<rectangle x1="11.3919" y1="9.6393" x2="12.0777" y2="9.6647" layer="21"/>
<rectangle x1="12.6365" y1="9.6393" x2="13.3477" y2="9.6647" layer="21"/>
<rectangle x1="14.1859" y1="9.6393" x2="14.8717" y2="9.6647" layer="21"/>
<rectangle x1="15.4051" y1="9.6393" x2="17.2339" y2="9.6647" layer="21"/>
<rectangle x1="17.8943" y1="9.6393" x2="19.8247" y2="9.6647" layer="21"/>
<rectangle x1="20.7391" y1="9.6393" x2="22.5425" y2="9.6647" layer="21"/>
<rectangle x1="23.3553" y1="9.6393" x2="24.0411" y2="9.6647" layer="21"/>
<rectangle x1="24.8031" y1="9.6393" x2="26.7335" y2="9.6647" layer="21"/>
<rectangle x1="27.6479" y1="9.6393" x2="29.4513" y2="9.6647" layer="21"/>
<rectangle x1="-0.0127" y1="9.6647" x2="1.2319" y2="9.6901" layer="21"/>
<rectangle x1="1.9177" y1="9.6647" x2="2.6289" y2="9.6901" layer="21"/>
<rectangle x1="3.2893" y1="9.6647" x2="4.1275" y2="9.6901" layer="21"/>
<rectangle x1="5.8801" y1="9.6647" x2="7.3025" y2="9.6901" layer="21"/>
<rectangle x1="8.5217" y1="9.6647" x2="10.4267" y2="9.6901" layer="21"/>
<rectangle x1="11.3665" y1="9.6647" x2="12.0777" y2="9.6901" layer="21"/>
<rectangle x1="12.6365" y1="9.6647" x2="13.3223" y2="9.6901" layer="21"/>
<rectangle x1="14.2113" y1="9.6647" x2="14.8717" y2="9.6901" layer="21"/>
<rectangle x1="15.4051" y1="9.6647" x2="17.2339" y2="9.6901" layer="21"/>
<rectangle x1="17.8689" y1="9.6647" x2="19.8247" y2="9.6901" layer="21"/>
<rectangle x1="20.7645" y1="9.6647" x2="22.5171" y2="9.6901" layer="21"/>
<rectangle x1="23.3553" y1="9.6647" x2="24.0411" y2="9.6901" layer="21"/>
<rectangle x1="24.8031" y1="9.6647" x2="26.7335" y2="9.6901" layer="21"/>
<rectangle x1="27.6225" y1="9.6647" x2="29.4767" y2="9.6901" layer="21"/>
<rectangle x1="0.0127" y1="9.6901" x2="1.2065" y2="9.7155" layer="21"/>
<rectangle x1="1.8923" y1="9.6901" x2="2.6289" y2="9.7155" layer="21"/>
<rectangle x1="3.3147" y1="9.6901" x2="4.1529" y2="9.7155" layer="21"/>
<rectangle x1="5.8801" y1="9.6901" x2="7.3025" y2="9.7155" layer="21"/>
<rectangle x1="8.5217" y1="9.6901" x2="10.4013" y2="9.7155" layer="21"/>
<rectangle x1="11.3919" y1="9.6901" x2="12.0777" y2="9.7155" layer="21"/>
<rectangle x1="12.6111" y1="9.6901" x2="13.3223" y2="9.7155" layer="21"/>
<rectangle x1="14.2113" y1="9.6901" x2="14.8717" y2="9.7155" layer="21"/>
<rectangle x1="15.4051" y1="9.6901" x2="17.2339" y2="9.7155" layer="21"/>
<rectangle x1="17.8943" y1="9.6901" x2="19.7739" y2="9.7155" layer="21"/>
<rectangle x1="20.7899" y1="9.6901" x2="22.4917" y2="9.7155" layer="21"/>
<rectangle x1="23.3553" y1="9.6901" x2="24.0411" y2="9.7155" layer="21"/>
<rectangle x1="24.8031" y1="9.6901" x2="26.6827" y2="9.7155" layer="21"/>
<rectangle x1="27.6479" y1="9.6901" x2="29.4513" y2="9.7155" layer="21"/>
<rectangle x1="-0.0127" y1="9.7155" x2="1.2319" y2="9.7409" layer="21"/>
<rectangle x1="1.9177" y1="9.7155" x2="2.6289" y2="9.7409" layer="21"/>
<rectangle x1="3.2893" y1="9.7155" x2="4.1783" y2="9.7409" layer="21"/>
<rectangle x1="5.8293" y1="9.7155" x2="7.3025" y2="9.7409" layer="21"/>
<rectangle x1="8.5217" y1="9.7155" x2="10.3759" y2="9.7409" layer="21"/>
<rectangle x1="11.3665" y1="9.7155" x2="12.0777" y2="9.7409" layer="21"/>
<rectangle x1="12.6111" y1="9.7155" x2="13.3223" y2="9.7409" layer="21"/>
<rectangle x1="14.2113" y1="9.7155" x2="14.8971" y2="9.7409" layer="21"/>
<rectangle x1="15.4051" y1="9.7155" x2="17.2339" y2="9.7409" layer="21"/>
<rectangle x1="17.8689" y1="9.7155" x2="19.7739" y2="9.7409" layer="21"/>
<rectangle x1="20.8153" y1="9.7155" x2="22.4663" y2="9.7409" layer="21"/>
<rectangle x1="23.3553" y1="9.7155" x2="24.0411" y2="9.7409" layer="21"/>
<rectangle x1="24.8031" y1="9.7155" x2="26.6827" y2="9.7409" layer="21"/>
<rectangle x1="27.6225" y1="9.7155" x2="29.4767" y2="9.7409" layer="21"/>
<rectangle x1="0.0127" y1="9.7409" x2="1.2065" y2="9.7663" layer="21"/>
<rectangle x1="1.8923" y1="9.7409" x2="2.6289" y2="9.7663" layer="21"/>
<rectangle x1="3.3147" y1="9.7409" x2="4.2037" y2="9.7663" layer="21"/>
<rectangle x1="5.8293" y1="9.7409" x2="7.3025" y2="9.7663" layer="21"/>
<rectangle x1="8.5217" y1="9.7409" x2="10.3505" y2="9.7663" layer="21"/>
<rectangle x1="11.3919" y1="9.7409" x2="12.0777" y2="9.7663" layer="21"/>
<rectangle x1="12.6111" y1="9.7409" x2="13.3223" y2="9.7663" layer="21"/>
<rectangle x1="14.2113" y1="9.7409" x2="14.8717" y2="9.7663" layer="21"/>
<rectangle x1="15.4051" y1="9.7409" x2="17.2339" y2="9.7663" layer="21"/>
<rectangle x1="17.8943" y1="9.7409" x2="19.7231" y2="9.7663" layer="21"/>
<rectangle x1="20.8407" y1="9.7409" x2="22.4409" y2="9.7663" layer="21"/>
<rectangle x1="23.3553" y1="9.7409" x2="24.0411" y2="9.7663" layer="21"/>
<rectangle x1="24.8031" y1="9.7409" x2="26.6319" y2="9.7663" layer="21"/>
<rectangle x1="27.6479" y1="9.7409" x2="29.4513" y2="9.7663" layer="21"/>
<rectangle x1="-0.0127" y1="9.7663" x2="1.2319" y2="9.7917" layer="21"/>
<rectangle x1="1.9177" y1="9.7663" x2="2.6289" y2="9.7917" layer="21"/>
<rectangle x1="3.2893" y1="9.7663" x2="4.2545" y2="9.7917" layer="21"/>
<rectangle x1="5.7785" y1="9.7663" x2="7.3025" y2="9.7917" layer="21"/>
<rectangle x1="8.5217" y1="9.7663" x2="10.3251" y2="9.7917" layer="21"/>
<rectangle x1="11.3665" y1="9.7663" x2="12.0777" y2="9.7917" layer="21"/>
<rectangle x1="12.6111" y1="9.7663" x2="13.3223" y2="9.7917" layer="21"/>
<rectangle x1="14.2113" y1="9.7663" x2="14.8971" y2="9.7917" layer="21"/>
<rectangle x1="15.4051" y1="9.7663" x2="17.2339" y2="9.7917" layer="21"/>
<rectangle x1="17.8689" y1="9.7663" x2="19.6723" y2="9.7917" layer="21"/>
<rectangle x1="20.8661" y1="9.7663" x2="22.4155" y2="9.7917" layer="21"/>
<rectangle x1="23.3553" y1="9.7663" x2="24.0411" y2="9.7917" layer="21"/>
<rectangle x1="24.8031" y1="9.7663" x2="26.5811" y2="9.7917" layer="21"/>
<rectangle x1="27.6225" y1="9.7663" x2="29.4767" y2="9.7917" layer="21"/>
<rectangle x1="0.0127" y1="9.7917" x2="1.2065" y2="9.8171" layer="21"/>
<rectangle x1="1.8923" y1="9.7917" x2="2.6289" y2="9.8171" layer="21"/>
<rectangle x1="3.3147" y1="9.7917" x2="4.2545" y2="9.8171" layer="21"/>
<rectangle x1="5.7531" y1="9.7917" x2="7.3025" y2="9.8171" layer="21"/>
<rectangle x1="8.5217" y1="9.7917" x2="10.2489" y2="9.8171" layer="21"/>
<rectangle x1="11.3919" y1="9.7917" x2="12.0777" y2="9.8171" layer="21"/>
<rectangle x1="12.6111" y1="9.7917" x2="13.2969" y2="9.8171" layer="21"/>
<rectangle x1="14.2367" y1="9.7917" x2="14.8717" y2="9.8171" layer="21"/>
<rectangle x1="15.4051" y1="9.7917" x2="17.2339" y2="9.8171" layer="21"/>
<rectangle x1="17.8943" y1="9.7917" x2="19.6469" y2="9.8171" layer="21"/>
<rectangle x1="20.8915" y1="9.7917" x2="22.3901" y2="9.8171" layer="21"/>
<rectangle x1="23.3553" y1="9.7917" x2="24.0411" y2="9.8171" layer="21"/>
<rectangle x1="24.8031" y1="9.7917" x2="26.5557" y2="9.8171" layer="21"/>
<rectangle x1="27.6479" y1="9.7917" x2="29.4513" y2="9.8171" layer="21"/>
<rectangle x1="-0.0127" y1="9.8171" x2="1.2319" y2="9.8425" layer="21"/>
<rectangle x1="1.9177" y1="9.8171" x2="2.6289" y2="9.8425" layer="21"/>
<rectangle x1="3.2893" y1="9.8171" x2="4.3307" y2="9.8425" layer="21"/>
<rectangle x1="5.7277" y1="9.8171" x2="7.3025" y2="9.8425" layer="21"/>
<rectangle x1="8.5217" y1="9.8171" x2="10.2235" y2="9.8425" layer="21"/>
<rectangle x1="10.2489" y1="9.8171" x2="10.2743" y2="9.8425" layer="21"/>
<rectangle x1="11.3665" y1="9.8171" x2="12.0777" y2="9.8425" layer="21"/>
<rectangle x1="12.5857" y1="9.8171" x2="13.3223" y2="9.8425" layer="21"/>
<rectangle x1="14.2113" y1="9.8171" x2="14.8971" y2="9.8425" layer="21"/>
<rectangle x1="15.4051" y1="9.8171" x2="17.2339" y2="9.8425" layer="21"/>
<rectangle x1="17.8689" y1="9.8171" x2="19.6215" y2="9.8425" layer="21"/>
<rectangle x1="20.9169" y1="9.8171" x2="22.3647" y2="9.8425" layer="21"/>
<rectangle x1="23.3553" y1="9.8171" x2="24.0411" y2="9.8425" layer="21"/>
<rectangle x1="24.8031" y1="9.8171" x2="26.5303" y2="9.8425" layer="21"/>
<rectangle x1="27.6225" y1="9.8171" x2="29.4767" y2="9.8425" layer="21"/>
<rectangle x1="0.0127" y1="9.8425" x2="1.2065" y2="9.8679" layer="21"/>
<rectangle x1="1.8923" y1="9.8425" x2="2.6289" y2="9.8679" layer="21"/>
<rectangle x1="3.3147" y1="9.8425" x2="4.3561" y2="9.8679" layer="21"/>
<rectangle x1="5.7023" y1="9.8425" x2="7.3025" y2="9.8679" layer="21"/>
<rectangle x1="8.5217" y1="9.8425" x2="10.1473" y2="9.8679" layer="21"/>
<rectangle x1="11.3919" y1="9.8425" x2="12.0777" y2="9.8679" layer="21"/>
<rectangle x1="12.6111" y1="9.8425" x2="13.2969" y2="9.8679" layer="21"/>
<rectangle x1="14.2367" y1="9.8425" x2="14.8971" y2="9.8679" layer="21"/>
<rectangle x1="15.4051" y1="9.8425" x2="17.2339" y2="9.8679" layer="21"/>
<rectangle x1="17.8943" y1="9.8425" x2="19.5453" y2="9.8679" layer="21"/>
<rectangle x1="20.9931" y1="9.8425" x2="22.2885" y2="9.8679" layer="21"/>
<rectangle x1="23.3553" y1="9.8425" x2="24.0411" y2="9.8679" layer="21"/>
<rectangle x1="24.8031" y1="9.8425" x2="26.4541" y2="9.8679" layer="21"/>
<rectangle x1="27.6479" y1="9.8425" x2="29.4513" y2="9.8679" layer="21"/>
<rectangle x1="-0.0127" y1="9.8679" x2="1.2319" y2="9.8933" layer="21"/>
<rectangle x1="1.9177" y1="9.8679" x2="2.6289" y2="9.8933" layer="21"/>
<rectangle x1="3.2893" y1="9.8679" x2="4.4323" y2="9.8933" layer="21"/>
<rectangle x1="5.6261" y1="9.8679" x2="7.3025" y2="9.8933" layer="21"/>
<rectangle x1="8.5217" y1="9.8679" x2="10.1219" y2="9.8933" layer="21"/>
<rectangle x1="11.3665" y1="9.8679" x2="12.0777" y2="9.8933" layer="21"/>
<rectangle x1="12.5857" y1="9.8679" x2="13.2969" y2="9.8933" layer="21"/>
<rectangle x1="14.2367" y1="9.8679" x2="14.8971" y2="9.8933" layer="21"/>
<rectangle x1="15.4051" y1="9.8679" x2="17.2339" y2="9.8933" layer="21"/>
<rectangle x1="17.8689" y1="9.8679" x2="19.4691" y2="9.8933" layer="21"/>
<rectangle x1="21.0185" y1="9.8679" x2="22.2631" y2="9.8933" layer="21"/>
<rectangle x1="23.3553" y1="9.8679" x2="24.0411" y2="9.8933" layer="21"/>
<rectangle x1="24.8031" y1="9.8679" x2="26.3779" y2="9.8933" layer="21"/>
<rectangle x1="27.6225" y1="9.8679" x2="29.4767" y2="9.8933" layer="21"/>
<rectangle x1="0.0127" y1="9.8933" x2="1.2065" y2="9.9187" layer="21"/>
<rectangle x1="1.8923" y1="9.8933" x2="2.6289" y2="9.9187" layer="21"/>
<rectangle x1="3.3147" y1="9.8933" x2="4.4577" y2="9.9187" layer="21"/>
<rectangle x1="5.6007" y1="9.8933" x2="7.3025" y2="9.9187" layer="21"/>
<rectangle x1="8.5217" y1="9.8933" x2="9.9949" y2="9.9187" layer="21"/>
<rectangle x1="10.0203" y1="9.8933" x2="10.0457" y2="9.9187" layer="21"/>
<rectangle x1="11.3919" y1="9.8933" x2="12.0777" y2="9.9187" layer="21"/>
<rectangle x1="12.5857" y1="9.8933" x2="13.2969" y2="9.9187" layer="21"/>
<rectangle x1="14.2367" y1="9.8933" x2="14.9225" y2="9.9187" layer="21"/>
<rectangle x1="15.4051" y1="9.8933" x2="17.2339" y2="9.9187" layer="21"/>
<rectangle x1="17.8943" y1="9.8933" x2="19.3421" y2="9.9187" layer="21"/>
<rectangle x1="19.3675" y1="9.8933" x2="19.3929" y2="9.9187" layer="21"/>
<rectangle x1="21.0947" y1="9.8933" x2="22.1869" y2="9.9187" layer="21"/>
<rectangle x1="23.3553" y1="9.8933" x2="24.0411" y2="9.9187" layer="21"/>
<rectangle x1="24.8031" y1="9.8933" x2="26.2509" y2="9.9187" layer="21"/>
<rectangle x1="26.2763" y1="9.8933" x2="26.3017" y2="9.9187" layer="21"/>
<rectangle x1="27.6479" y1="9.8933" x2="29.4513" y2="9.9187" layer="21"/>
<rectangle x1="-0.0127" y1="9.9187" x2="1.2319" y2="9.9441" layer="21"/>
<rectangle x1="1.9177" y1="9.9187" x2="2.6289" y2="9.9441" layer="21"/>
<rectangle x1="3.2893" y1="9.9187" x2="4.5339" y2="9.9441" layer="21"/>
<rectangle x1="5.4737" y1="9.9187" x2="7.3025" y2="9.9441" layer="21"/>
<rectangle x1="8.5217" y1="9.9187" x2="9.9187" y2="9.9441" layer="21"/>
<rectangle x1="9.9441" y1="9.9187" x2="9.9695" y2="9.9441" layer="21"/>
<rectangle x1="11.3665" y1="9.9187" x2="12.0777" y2="9.9441" layer="21"/>
<rectangle x1="12.5857" y1="9.9187" x2="13.2969" y2="9.9441" layer="21"/>
<rectangle x1="14.2367" y1="9.9187" x2="14.9225" y2="9.9441" layer="21"/>
<rectangle x1="15.4051" y1="9.9187" x2="17.2339" y2="9.9441" layer="21"/>
<rectangle x1="17.8689" y1="9.9187" x2="19.2659" y2="9.9441" layer="21"/>
<rectangle x1="19.2913" y1="9.9187" x2="19.3167" y2="9.9441" layer="21"/>
<rectangle x1="21.1201" y1="9.9187" x2="22.1107" y2="9.9441" layer="21"/>
<rectangle x1="22.1361" y1="9.9187" x2="22.1615" y2="9.9441" layer="21"/>
<rectangle x1="23.3553" y1="9.9187" x2="24.0411" y2="9.9441" layer="21"/>
<rectangle x1="24.8031" y1="9.9187" x2="26.1747" y2="9.9441" layer="21"/>
<rectangle x1="26.2001" y1="9.9187" x2="26.2255" y2="9.9441" layer="21"/>
<rectangle x1="27.6225" y1="9.9187" x2="29.4767" y2="9.9441" layer="21"/>
<rectangle x1="0.0127" y1="9.9441" x2="1.2573" y2="9.9695" layer="21"/>
<rectangle x1="1.2827" y1="9.9441" x2="1.3081" y2="9.9695" layer="21"/>
<rectangle x1="1.3335" y1="9.9441" x2="1.3589" y2="9.9695" layer="21"/>
<rectangle x1="1.3843" y1="9.9441" x2="1.4097" y2="9.9695" layer="21"/>
<rectangle x1="1.4351" y1="9.9441" x2="1.4605" y2="9.9695" layer="21"/>
<rectangle x1="1.4859" y1="9.9441" x2="1.5113" y2="9.9695" layer="21"/>
<rectangle x1="1.5367" y1="9.9441" x2="1.5621" y2="9.9695" layer="21"/>
<rectangle x1="1.5875" y1="9.9441" x2="1.6129" y2="9.9695" layer="21"/>
<rectangle x1="1.6383" y1="9.9441" x2="1.6637" y2="9.9695" layer="21"/>
<rectangle x1="1.6891" y1="9.9441" x2="1.7145" y2="9.9695" layer="21"/>
<rectangle x1="1.7399" y1="9.9441" x2="1.7653" y2="9.9695" layer="21"/>
<rectangle x1="1.7907" y1="9.9441" x2="1.8161" y2="9.9695" layer="21"/>
<rectangle x1="1.8415" y1="9.9441" x2="1.8669" y2="9.9695" layer="21"/>
<rectangle x1="1.8923" y1="9.9441" x2="2.6289" y2="9.9695" layer="21"/>
<rectangle x1="2.6543" y1="9.9441" x2="2.6797" y2="9.9695" layer="21"/>
<rectangle x1="2.7051" y1="9.9441" x2="2.7305" y2="9.9695" layer="21"/>
<rectangle x1="2.7559" y1="9.9441" x2="2.7813" y2="9.9695" layer="21"/>
<rectangle x1="2.8067" y1="9.9441" x2="2.8321" y2="9.9695" layer="21"/>
<rectangle x1="2.8575" y1="9.9441" x2="2.8829" y2="9.9695" layer="21"/>
<rectangle x1="2.9083" y1="9.9441" x2="2.9337" y2="9.9695" layer="21"/>
<rectangle x1="2.9591" y1="9.9441" x2="2.9845" y2="9.9695" layer="21"/>
<rectangle x1="3.0099" y1="9.9441" x2="3.0353" y2="9.9695" layer="21"/>
<rectangle x1="3.0607" y1="9.9441" x2="3.0861" y2="9.9695" layer="21"/>
<rectangle x1="3.1115" y1="9.9441" x2="3.1369" y2="9.9695" layer="21"/>
<rectangle x1="3.1623" y1="9.9441" x2="3.1877" y2="9.9695" layer="21"/>
<rectangle x1="3.2131" y1="9.9441" x2="3.2385" y2="9.9695" layer="21"/>
<rectangle x1="3.2639" y1="9.9441" x2="3.2893" y2="9.9695" layer="21"/>
<rectangle x1="3.3147" y1="9.9441" x2="4.6101" y2="9.9695" layer="21"/>
<rectangle x1="5.3975" y1="9.9441" x2="5.4229" y2="9.9695" layer="21"/>
<rectangle x1="5.4483" y1="9.9441" x2="7.3025" y2="9.9695" layer="21"/>
<rectangle x1="8.5471" y1="9.9441" x2="8.5725" y2="9.9695" layer="21"/>
<rectangle x1="8.5979" y1="9.9441" x2="8.6233" y2="9.9695" layer="21"/>
<rectangle x1="8.6487" y1="9.9441" x2="8.6741" y2="9.9695" layer="21"/>
<rectangle x1="8.6995" y1="9.9441" x2="8.7249" y2="9.9695" layer="21"/>
<rectangle x1="8.7503" y1="9.9441" x2="8.7757" y2="9.9695" layer="21"/>
<rectangle x1="8.8011" y1="9.9441" x2="8.8265" y2="9.9695" layer="21"/>
<rectangle x1="8.8519" y1="9.9441" x2="8.8773" y2="9.9695" layer="21"/>
<rectangle x1="8.9027" y1="9.9441" x2="8.9281" y2="9.9695" layer="21"/>
<rectangle x1="8.9535" y1="9.9441" x2="8.9789" y2="9.9695" layer="21"/>
<rectangle x1="9.0043" y1="9.9441" x2="9.0297" y2="9.9695" layer="21"/>
<rectangle x1="9.0551" y1="9.9441" x2="9.0805" y2="9.9695" layer="21"/>
<rectangle x1="9.1059" y1="9.9441" x2="9.1313" y2="9.9695" layer="21"/>
<rectangle x1="9.1567" y1="9.9441" x2="9.1821" y2="9.9695" layer="21"/>
<rectangle x1="9.2075" y1="9.9441" x2="9.2329" y2="9.9695" layer="21"/>
<rectangle x1="9.2583" y1="9.9441" x2="9.2837" y2="9.9695" layer="21"/>
<rectangle x1="9.3091" y1="9.9441" x2="9.3345" y2="9.9695" layer="21"/>
<rectangle x1="9.3599" y1="9.9441" x2="9.3853" y2="9.9695" layer="21"/>
<rectangle x1="9.4107" y1="9.9441" x2="9.4361" y2="9.9695" layer="21"/>
<rectangle x1="9.4615" y1="9.9441" x2="9.4869" y2="9.9695" layer="21"/>
<rectangle x1="9.5123" y1="9.9441" x2="9.5377" y2="9.9695" layer="21"/>
<rectangle x1="9.5631" y1="9.9441" x2="9.5885" y2="9.9695" layer="21"/>
<rectangle x1="9.6139" y1="9.9441" x2="9.6393" y2="9.9695" layer="21"/>
<rectangle x1="9.6647" y1="9.9441" x2="9.6901" y2="9.9695" layer="21"/>
<rectangle x1="11.3919" y1="9.9441" x2="11.4173" y2="9.9695" layer="21"/>
<rectangle x1="11.4427" y1="9.9441" x2="11.4681" y2="9.9695" layer="21"/>
<rectangle x1="11.4935" y1="9.9441" x2="11.5189" y2="9.9695" layer="21"/>
<rectangle x1="11.5443" y1="9.9441" x2="11.5697" y2="9.9695" layer="21"/>
<rectangle x1="11.5951" y1="9.9441" x2="11.6205" y2="9.9695" layer="21"/>
<rectangle x1="11.6459" y1="9.9441" x2="11.6713" y2="9.9695" layer="21"/>
<rectangle x1="11.6967" y1="9.9441" x2="11.7221" y2="9.9695" layer="21"/>
<rectangle x1="11.7475" y1="9.9441" x2="11.7729" y2="9.9695" layer="21"/>
<rectangle x1="11.7983" y1="9.9441" x2="11.8237" y2="9.9695" layer="21"/>
<rectangle x1="11.8491" y1="9.9441" x2="11.8745" y2="9.9695" layer="21"/>
<rectangle x1="11.8999" y1="9.9441" x2="11.9253" y2="9.9695" layer="21"/>
<rectangle x1="11.9507" y1="9.9441" x2="11.9761" y2="9.9695" layer="21"/>
<rectangle x1="12.0015" y1="9.9441" x2="12.0269" y2="9.9695" layer="21"/>
<rectangle x1="12.6111" y1="9.9441" x2="12.6365" y2="9.9695" layer="21"/>
<rectangle x1="12.6619" y1="9.9441" x2="12.6873" y2="9.9695" layer="21"/>
<rectangle x1="12.7127" y1="9.9441" x2="12.7381" y2="9.9695" layer="21"/>
<rectangle x1="12.7635" y1="9.9441" x2="12.7889" y2="9.9695" layer="21"/>
<rectangle x1="12.8143" y1="9.9441" x2="12.8397" y2="9.9695" layer="21"/>
<rectangle x1="12.8651" y1="9.9441" x2="12.8905" y2="9.9695" layer="21"/>
<rectangle x1="12.9159" y1="9.9441" x2="12.9413" y2="9.9695" layer="21"/>
<rectangle x1="12.9667" y1="9.9441" x2="12.9921" y2="9.9695" layer="21"/>
<rectangle x1="13.0175" y1="9.9441" x2="13.0429" y2="9.9695" layer="21"/>
<rectangle x1="13.0683" y1="9.9441" x2="13.0937" y2="9.9695" layer="21"/>
<rectangle x1="13.1191" y1="9.9441" x2="13.1445" y2="9.9695" layer="21"/>
<rectangle x1="13.1699" y1="9.9441" x2="13.1953" y2="9.9695" layer="21"/>
<rectangle x1="13.2207" y1="9.9441" x2="13.2461" y2="9.9695" layer="21"/>
<rectangle x1="14.2367" y1="9.9441" x2="14.2621" y2="9.9695" layer="21"/>
<rectangle x1="14.2875" y1="9.9441" x2="14.3129" y2="9.9695" layer="21"/>
<rectangle x1="14.3383" y1="9.9441" x2="14.3637" y2="9.9695" layer="21"/>
<rectangle x1="14.3891" y1="9.9441" x2="14.4145" y2="9.9695" layer="21"/>
<rectangle x1="14.4399" y1="9.9441" x2="14.4653" y2="9.9695" layer="21"/>
<rectangle x1="14.4907" y1="9.9441" x2="14.5161" y2="9.9695" layer="21"/>
<rectangle x1="14.5415" y1="9.9441" x2="14.5669" y2="9.9695" layer="21"/>
<rectangle x1="14.5923" y1="9.9441" x2="14.6177" y2="9.9695" layer="21"/>
<rectangle x1="14.6431" y1="9.9441" x2="14.6685" y2="9.9695" layer="21"/>
<rectangle x1="14.6939" y1="9.9441" x2="14.7193" y2="9.9695" layer="21"/>
<rectangle x1="14.7447" y1="9.9441" x2="14.7701" y2="9.9695" layer="21"/>
<rectangle x1="14.7955" y1="9.9441" x2="14.8209" y2="9.9695" layer="21"/>
<rectangle x1="14.8463" y1="9.9441" x2="14.8717" y2="9.9695" layer="21"/>
<rectangle x1="15.4051" y1="9.9441" x2="15.4305" y2="9.9695" layer="21"/>
<rectangle x1="15.4559" y1="9.9441" x2="15.4813" y2="9.9695" layer="21"/>
<rectangle x1="15.5067" y1="9.9441" x2="15.5321" y2="9.9695" layer="21"/>
<rectangle x1="15.5575" y1="9.9441" x2="15.5829" y2="9.9695" layer="21"/>
<rectangle x1="15.6083" y1="9.9441" x2="15.6337" y2="9.9695" layer="21"/>
<rectangle x1="15.6591" y1="9.9441" x2="15.6845" y2="9.9695" layer="21"/>
<rectangle x1="15.7099" y1="9.9441" x2="15.7353" y2="9.9695" layer="21"/>
<rectangle x1="15.7607" y1="9.9441" x2="15.7861" y2="9.9695" layer="21"/>
<rectangle x1="15.8115" y1="9.9441" x2="15.8369" y2="9.9695" layer="21"/>
<rectangle x1="15.8623" y1="9.9441" x2="15.8877" y2="9.9695" layer="21"/>
<rectangle x1="15.9131" y1="9.9441" x2="15.9385" y2="9.9695" layer="21"/>
<rectangle x1="15.9639" y1="9.9441" x2="15.9893" y2="9.9695" layer="21"/>
<rectangle x1="16.0147" y1="9.9441" x2="16.0401" y2="9.9695" layer="21"/>
<rectangle x1="16.0655" y1="9.9441" x2="16.0909" y2="9.9695" layer="21"/>
<rectangle x1="16.1163" y1="9.9441" x2="16.1417" y2="9.9695" layer="21"/>
<rectangle x1="16.1671" y1="9.9441" x2="16.1925" y2="9.9695" layer="21"/>
<rectangle x1="16.2179" y1="9.9441" x2="16.2433" y2="9.9695" layer="21"/>
<rectangle x1="16.2687" y1="9.9441" x2="16.2941" y2="9.9695" layer="21"/>
<rectangle x1="16.3195" y1="9.9441" x2="16.3449" y2="9.9695" layer="21"/>
<rectangle x1="16.3703" y1="9.9441" x2="16.3957" y2="9.9695" layer="21"/>
<rectangle x1="16.4211" y1="9.9441" x2="16.4465" y2="9.9695" layer="21"/>
<rectangle x1="16.4719" y1="9.9441" x2="16.4973" y2="9.9695" layer="21"/>
<rectangle x1="16.5227" y1="9.9441" x2="16.5481" y2="9.9695" layer="21"/>
<rectangle x1="16.5735" y1="9.9441" x2="16.5989" y2="9.9695" layer="21"/>
<rectangle x1="16.6243" y1="9.9441" x2="16.6497" y2="9.9695" layer="21"/>
<rectangle x1="16.6751" y1="9.9441" x2="16.7005" y2="9.9695" layer="21"/>
<rectangle x1="16.7259" y1="9.9441" x2="16.7513" y2="9.9695" layer="21"/>
<rectangle x1="16.7767" y1="9.9441" x2="16.8021" y2="9.9695" layer="21"/>
<rectangle x1="16.8275" y1="9.9441" x2="16.8529" y2="9.9695" layer="21"/>
<rectangle x1="16.8783" y1="9.9441" x2="16.9037" y2="9.9695" layer="21"/>
<rectangle x1="16.9291" y1="9.9441" x2="16.9545" y2="9.9695" layer="21"/>
<rectangle x1="16.9799" y1="9.9441" x2="17.0053" y2="9.9695" layer="21"/>
<rectangle x1="17.0307" y1="9.9441" x2="17.0561" y2="9.9695" layer="21"/>
<rectangle x1="17.0815" y1="9.9441" x2="17.1069" y2="9.9695" layer="21"/>
<rectangle x1="17.1323" y1="9.9441" x2="17.1577" y2="9.9695" layer="21"/>
<rectangle x1="17.1831" y1="9.9441" x2="17.2085" y2="9.9695" layer="21"/>
<rectangle x1="17.8943" y1="9.9441" x2="17.9197" y2="9.9695" layer="21"/>
<rectangle x1="17.9451" y1="9.9441" x2="17.9705" y2="9.9695" layer="21"/>
<rectangle x1="17.9959" y1="9.9441" x2="18.0213" y2="9.9695" layer="21"/>
<rectangle x1="18.0467" y1="9.9441" x2="18.0721" y2="9.9695" layer="21"/>
<rectangle x1="18.0975" y1="9.9441" x2="18.1229" y2="9.9695" layer="21"/>
<rectangle x1="18.1483" y1="9.9441" x2="18.1737" y2="9.9695" layer="21"/>
<rectangle x1="18.1991" y1="9.9441" x2="18.2245" y2="9.9695" layer="21"/>
<rectangle x1="18.2499" y1="9.9441" x2="18.2753" y2="9.9695" layer="21"/>
<rectangle x1="18.3007" y1="9.9441" x2="18.3261" y2="9.9695" layer="21"/>
<rectangle x1="18.3515" y1="9.9441" x2="18.3769" y2="9.9695" layer="21"/>
<rectangle x1="18.4023" y1="9.9441" x2="18.4277" y2="9.9695" layer="21"/>
<rectangle x1="18.4531" y1="9.9441" x2="18.4785" y2="9.9695" layer="21"/>
<rectangle x1="18.5039" y1="9.9441" x2="18.5293" y2="9.9695" layer="21"/>
<rectangle x1="18.5547" y1="9.9441" x2="18.5801" y2="9.9695" layer="21"/>
<rectangle x1="18.6055" y1="9.9441" x2="18.6309" y2="9.9695" layer="21"/>
<rectangle x1="18.6563" y1="9.9441" x2="18.6817" y2="9.9695" layer="21"/>
<rectangle x1="18.7071" y1="9.9441" x2="18.7325" y2="9.9695" layer="21"/>
<rectangle x1="18.7579" y1="9.9441" x2="18.7833" y2="9.9695" layer="21"/>
<rectangle x1="18.8087" y1="9.9441" x2="18.8341" y2="9.9695" layer="21"/>
<rectangle x1="18.8595" y1="9.9441" x2="18.8849" y2="9.9695" layer="21"/>
<rectangle x1="18.9103" y1="9.9441" x2="18.9357" y2="9.9695" layer="21"/>
<rectangle x1="18.9611" y1="9.9441" x2="18.9865" y2="9.9695" layer="21"/>
<rectangle x1="19.0119" y1="9.9441" x2="19.0373" y2="9.9695" layer="21"/>
<rectangle x1="21.2471" y1="9.9441" x2="22.0345" y2="9.9695" layer="21"/>
<rectangle x1="23.3807" y1="9.9441" x2="23.4061" y2="9.9695" layer="21"/>
<rectangle x1="23.4315" y1="9.9441" x2="23.4569" y2="9.9695" layer="21"/>
<rectangle x1="23.4823" y1="9.9441" x2="23.5077" y2="9.9695" layer="21"/>
<rectangle x1="23.5331" y1="9.9441" x2="23.5585" y2="9.9695" layer="21"/>
<rectangle x1="23.5839" y1="9.9441" x2="23.6093" y2="9.9695" layer="21"/>
<rectangle x1="23.6347" y1="9.9441" x2="23.6601" y2="9.9695" layer="21"/>
<rectangle x1="23.6855" y1="9.9441" x2="23.7109" y2="9.9695" layer="21"/>
<rectangle x1="23.7363" y1="9.9441" x2="23.7617" y2="9.9695" layer="21"/>
<rectangle x1="23.7871" y1="9.9441" x2="23.8125" y2="9.9695" layer="21"/>
<rectangle x1="23.8379" y1="9.9441" x2="23.8633" y2="9.9695" layer="21"/>
<rectangle x1="23.8887" y1="9.9441" x2="23.9141" y2="9.9695" layer="21"/>
<rectangle x1="23.9395" y1="9.9441" x2="23.9649" y2="9.9695" layer="21"/>
<rectangle x1="23.9903" y1="9.9441" x2="24.0157" y2="9.9695" layer="21"/>
<rectangle x1="24.8031" y1="9.9441" x2="24.8285" y2="9.9695" layer="21"/>
<rectangle x1="24.8539" y1="9.9441" x2="24.8793" y2="9.9695" layer="21"/>
<rectangle x1="24.9047" y1="9.9441" x2="24.9301" y2="9.9695" layer="21"/>
<rectangle x1="24.9555" y1="9.9441" x2="24.9809" y2="9.9695" layer="21"/>
<rectangle x1="25.0063" y1="9.9441" x2="25.0317" y2="9.9695" layer="21"/>
<rectangle x1="25.0571" y1="9.9441" x2="25.0825" y2="9.9695" layer="21"/>
<rectangle x1="25.1079" y1="9.9441" x2="25.1333" y2="9.9695" layer="21"/>
<rectangle x1="25.1587" y1="9.9441" x2="25.1841" y2="9.9695" layer="21"/>
<rectangle x1="25.2095" y1="9.9441" x2="25.2349" y2="9.9695" layer="21"/>
<rectangle x1="25.2603" y1="9.9441" x2="25.2857" y2="9.9695" layer="21"/>
<rectangle x1="25.3111" y1="9.9441" x2="25.3365" y2="9.9695" layer="21"/>
<rectangle x1="25.3619" y1="9.9441" x2="25.3873" y2="9.9695" layer="21"/>
<rectangle x1="25.4127" y1="9.9441" x2="25.4381" y2="9.9695" layer="21"/>
<rectangle x1="25.4635" y1="9.9441" x2="25.4889" y2="9.9695" layer="21"/>
<rectangle x1="25.5143" y1="9.9441" x2="25.5397" y2="9.9695" layer="21"/>
<rectangle x1="25.5651" y1="9.9441" x2="25.5905" y2="9.9695" layer="21"/>
<rectangle x1="25.6159" y1="9.9441" x2="25.6413" y2="9.9695" layer="21"/>
<rectangle x1="25.6667" y1="9.9441" x2="25.6921" y2="9.9695" layer="21"/>
<rectangle x1="25.7175" y1="9.9441" x2="25.7429" y2="9.9695" layer="21"/>
<rectangle x1="25.7683" y1="9.9441" x2="25.7937" y2="9.9695" layer="21"/>
<rectangle x1="25.8191" y1="9.9441" x2="25.8445" y2="9.9695" layer="21"/>
<rectangle x1="25.8699" y1="9.9441" x2="25.8953" y2="9.9695" layer="21"/>
<rectangle x1="25.9207" y1="9.9441" x2="25.9461" y2="9.9695" layer="21"/>
<rectangle x1="27.6479" y1="9.9441" x2="27.6733" y2="9.9695" layer="21"/>
<rectangle x1="27.6987" y1="9.9441" x2="27.7241" y2="9.9695" layer="21"/>
<rectangle x1="27.7495" y1="9.9441" x2="27.7749" y2="9.9695" layer="21"/>
<rectangle x1="27.8003" y1="9.9441" x2="27.8257" y2="9.9695" layer="21"/>
<rectangle x1="27.8511" y1="9.9441" x2="27.8765" y2="9.9695" layer="21"/>
<rectangle x1="27.9019" y1="9.9441" x2="27.9273" y2="9.9695" layer="21"/>
<rectangle x1="27.9527" y1="9.9441" x2="27.9781" y2="9.9695" layer="21"/>
<rectangle x1="28.0035" y1="9.9441" x2="28.0289" y2="9.9695" layer="21"/>
<rectangle x1="28.0543" y1="9.9441" x2="28.0797" y2="9.9695" layer="21"/>
<rectangle x1="28.1051" y1="9.9441" x2="28.1305" y2="9.9695" layer="21"/>
<rectangle x1="28.1559" y1="9.9441" x2="28.1813" y2="9.9695" layer="21"/>
<rectangle x1="28.2067" y1="9.9441" x2="28.2321" y2="9.9695" layer="21"/>
<rectangle x1="28.2575" y1="9.9441" x2="28.2829" y2="9.9695" layer="21"/>
<rectangle x1="28.3083" y1="9.9441" x2="28.3337" y2="9.9695" layer="21"/>
<rectangle x1="28.3591" y1="9.9441" x2="28.3845" y2="9.9695" layer="21"/>
<rectangle x1="28.4099" y1="9.9441" x2="28.4353" y2="9.9695" layer="21"/>
<rectangle x1="28.4607" y1="9.9441" x2="28.4861" y2="9.9695" layer="21"/>
<rectangle x1="28.5115" y1="9.9441" x2="28.5369" y2="9.9695" layer="21"/>
<rectangle x1="28.5623" y1="9.9441" x2="28.5877" y2="9.9695" layer="21"/>
<rectangle x1="28.6131" y1="9.9441" x2="28.6385" y2="9.9695" layer="21"/>
<rectangle x1="28.6639" y1="9.9441" x2="28.6893" y2="9.9695" layer="21"/>
<rectangle x1="28.7147" y1="9.9441" x2="28.7401" y2="9.9695" layer="21"/>
<rectangle x1="28.7655" y1="9.9441" x2="28.7909" y2="9.9695" layer="21"/>
<rectangle x1="28.8163" y1="9.9441" x2="28.8417" y2="9.9695" layer="21"/>
<rectangle x1="28.8671" y1="9.9441" x2="28.8925" y2="9.9695" layer="21"/>
<rectangle x1="28.9179" y1="9.9441" x2="28.9433" y2="9.9695" layer="21"/>
<rectangle x1="28.9687" y1="9.9441" x2="28.9941" y2="9.9695" layer="21"/>
<rectangle x1="29.0195" y1="9.9441" x2="29.0449" y2="9.9695" layer="21"/>
<rectangle x1="29.0703" y1="9.9441" x2="29.0957" y2="9.9695" layer="21"/>
<rectangle x1="29.1211" y1="9.9441" x2="29.1465" y2="9.9695" layer="21"/>
<rectangle x1="29.1719" y1="9.9441" x2="29.1973" y2="9.9695" layer="21"/>
<rectangle x1="29.2227" y1="9.9441" x2="29.2481" y2="9.9695" layer="21"/>
<rectangle x1="29.2735" y1="9.9441" x2="29.2989" y2="9.9695" layer="21"/>
<rectangle x1="29.3243" y1="9.9441" x2="29.3497" y2="9.9695" layer="21"/>
<rectangle x1="29.3751" y1="9.9441" x2="29.4005" y2="9.9695" layer="21"/>
<rectangle x1="29.4259" y1="9.9441" x2="29.4513" y2="9.9695" layer="21"/>
<rectangle x1="-0.0127" y1="9.9695" x2="4.7879" y2="9.9949" layer="21"/>
<rectangle x1="4.8133" y1="9.9695" x2="4.8387" y2="9.9949" layer="21"/>
<rectangle x1="5.1689" y1="9.9695" x2="5.1943" y2="9.9949" layer="21"/>
<rectangle x1="5.2197" y1="9.9695" x2="5.2451" y2="9.9949" layer="21"/>
<rectangle x1="5.2705" y1="9.9695" x2="7.3025" y2="9.9949" layer="21"/>
<rectangle x1="21.3233" y1="9.9695" x2="21.3487" y2="9.9949" layer="21"/>
<rectangle x1="21.3741" y1="9.9695" x2="21.9075" y2="9.9949" layer="21"/>
<rectangle x1="21.9329" y1="9.9695" x2="21.9583" y2="9.9949" layer="21"/>
<rectangle x1="0.0127" y1="9.9949" x2="7.3025" y2="10.0203" layer="21"/>
<rectangle x1="-0.0127" y1="10.0203" x2="7.3025" y2="10.0457" layer="21"/>
<rectangle x1="0.0127" y1="10.0457" x2="7.3025" y2="10.0711" layer="21"/>
<rectangle x1="-0.0127" y1="10.0711" x2="7.3025" y2="10.0965" layer="21"/>
<rectangle x1="0.0127" y1="10.0965" x2="7.3025" y2="10.1219" layer="21"/>
<rectangle x1="-0.0127" y1="10.1219" x2="7.3025" y2="10.1473" layer="21"/>
<rectangle x1="0.0127" y1="10.1473" x2="7.3025" y2="10.1727" layer="21"/>
<rectangle x1="-0.0127" y1="10.1727" x2="7.3025" y2="10.1981" layer="21"/>
<rectangle x1="0.0127" y1="10.1981" x2="7.3025" y2="10.2235" layer="21"/>
<rectangle x1="-0.0127" y1="10.2235" x2="7.3025" y2="10.2489" layer="21"/>
<rectangle x1="0.0127" y1="10.2489" x2="7.3025" y2="10.2743" layer="21"/>
<rectangle x1="-0.0127" y1="10.2743" x2="7.3025" y2="10.2997" layer="21"/>
<rectangle x1="0.0127" y1="10.2997" x2="7.3025" y2="10.3251" layer="21"/>
<rectangle x1="-0.0127" y1="10.3251" x2="7.3025" y2="10.3505" layer="21"/>
<rectangle x1="0.0127" y1="10.3505" x2="7.3025" y2="10.3759" layer="21"/>
<rectangle x1="-0.0127" y1="10.3759" x2="7.3025" y2="10.4013" layer="21"/>
<rectangle x1="0.0127" y1="10.4013" x2="7.3025" y2="10.4267" layer="21"/>
<rectangle x1="-0.0127" y1="10.4267" x2="7.3025" y2="10.4521" layer="21"/>
<rectangle x1="0.0127" y1="10.4521" x2="7.3025" y2="10.4775" layer="21"/>
<rectangle x1="-0.0127" y1="10.4775" x2="7.3025" y2="10.5029" layer="21"/>
<rectangle x1="0.0127" y1="10.5029" x2="7.3025" y2="10.5283" layer="21"/>
<rectangle x1="-0.0127" y1="10.5283" x2="7.3025" y2="10.5537" layer="21"/>
<rectangle x1="0.0127" y1="10.5537" x2="7.3025" y2="10.5791" layer="21"/>
<rectangle x1="0.0381" y1="10.5791" x2="0.0635" y2="10.6045" layer="21"/>
<rectangle x1="0.0889" y1="10.5791" x2="7.3025" y2="10.6045" layer="21"/>
<rectangle x1="0.2667" y1="10.6045" x2="0.2921" y2="10.6299" layer="21"/>
<rectangle x1="0.3175" y1="10.6045" x2="7.3025" y2="10.6299" layer="21"/>
<rectangle x1="0.3937" y1="10.6299" x2="0.4191" y2="10.6553" layer="21"/>
<rectangle x1="0.4445" y1="10.6299" x2="7.3025" y2="10.6553" layer="21"/>
<rectangle x1="0.5715" y1="10.6553" x2="0.5969" y2="10.6807" layer="21"/>
<rectangle x1="0.6223" y1="10.6553" x2="7.3025" y2="10.6807" layer="21"/>
<rectangle x1="0.7493" y1="10.6807" x2="0.7747" y2="10.7061" layer="21"/>
<rectangle x1="0.8001" y1="10.6807" x2="7.3025" y2="10.7061" layer="21"/>
<rectangle x1="0.9271" y1="10.7061" x2="0.9525" y2="10.7315" layer="21"/>
<rectangle x1="0.9779" y1="10.7061" x2="1.0033" y2="10.7315" layer="21"/>
<rectangle x1="1.0287" y1="10.7061" x2="7.3025" y2="10.7315" layer="21"/>
<rectangle x1="1.0541" y1="10.7315" x2="1.0795" y2="10.7569" layer="21"/>
<rectangle x1="1.1049" y1="10.7315" x2="1.1303" y2="10.7569" layer="21"/>
<rectangle x1="1.1557" y1="10.7315" x2="7.3025" y2="10.7569" layer="21"/>
<rectangle x1="1.2827" y1="10.7569" x2="1.3081" y2="10.7823" layer="21"/>
<rectangle x1="1.3335" y1="10.7569" x2="1.3589" y2="10.7823" layer="21"/>
<rectangle x1="1.3843" y1="10.7569" x2="7.3025" y2="10.7823" layer="21"/>
<rectangle x1="1.4097" y1="10.7823" x2="1.4351" y2="10.8077" layer="21"/>
<rectangle x1="1.4605" y1="10.7823" x2="1.4859" y2="10.8077" layer="21"/>
<rectangle x1="1.5113" y1="10.7823" x2="7.3025" y2="10.8077" layer="21"/>
<rectangle x1="1.6891" y1="10.8077" x2="1.7145" y2="10.8331" layer="21"/>
<rectangle x1="1.7399" y1="10.8077" x2="7.3025" y2="10.8331" layer="21"/>
<rectangle x1="1.8161" y1="10.8331" x2="1.8415" y2="10.8585" layer="21"/>
<rectangle x1="1.8669" y1="10.8331" x2="7.3025" y2="10.8585" layer="21"/>
<rectangle x1="1.9939" y1="10.8585" x2="2.0193" y2="10.8839" layer="21"/>
<rectangle x1="2.0447" y1="10.8585" x2="7.3025" y2="10.8839" layer="21"/>
<rectangle x1="2.1717" y1="10.8839" x2="2.1971" y2="10.9093" layer="21"/>
<rectangle x1="2.2225" y1="10.8839" x2="7.3025" y2="10.9093" layer="21"/>
<rectangle x1="2.3495" y1="10.9093" x2="2.3749" y2="10.9347" layer="21"/>
<rectangle x1="2.4003" y1="10.9093" x2="2.4257" y2="10.9347" layer="21"/>
<rectangle x1="2.4511" y1="10.9093" x2="7.3025" y2="10.9347" layer="21"/>
<rectangle x1="2.4765" y1="10.9347" x2="2.5019" y2="10.9601" layer="21"/>
<rectangle x1="2.5273" y1="10.9347" x2="2.5527" y2="10.9601" layer="21"/>
<rectangle x1="2.5781" y1="10.9347" x2="7.3025" y2="10.9601" layer="21"/>
<rectangle x1="2.7051" y1="10.9601" x2="2.7305" y2="10.9855" layer="21"/>
<rectangle x1="2.7559" y1="10.9601" x2="2.7813" y2="10.9855" layer="21"/>
<rectangle x1="2.8067" y1="10.9601" x2="7.3025" y2="10.9855" layer="21"/>
<rectangle x1="2.8321" y1="10.9855" x2="2.8575" y2="11.0109" layer="21"/>
<rectangle x1="2.8829" y1="10.9855" x2="2.9083" y2="11.0109" layer="21"/>
<rectangle x1="2.9337" y1="10.9855" x2="7.3025" y2="11.0109" layer="21"/>
<rectangle x1="3.0607" y1="11.0109" x2="3.0861" y2="11.0363" layer="21"/>
<rectangle x1="3.1115" y1="11.0109" x2="3.1369" y2="11.0363" layer="21"/>
<rectangle x1="3.1623" y1="11.0109" x2="7.3025" y2="11.0363" layer="21"/>
<rectangle x1="3.1877" y1="11.0363" x2="3.2131" y2="11.0617" layer="21"/>
<rectangle x1="3.2385" y1="11.0363" x2="3.2639" y2="11.0617" layer="21"/>
<rectangle x1="3.2893" y1="11.0363" x2="7.3025" y2="11.0617" layer="21"/>
<rectangle x1="3.4163" y1="11.0617" x2="3.4417" y2="11.0871" layer="21"/>
<rectangle x1="3.4671" y1="11.0617" x2="7.3025" y2="11.0871" layer="21"/>
<rectangle x1="3.5941" y1="11.0871" x2="3.6195" y2="11.1125" layer="21"/>
<rectangle x1="3.6449" y1="11.0871" x2="7.3025" y2="11.1125" layer="21"/>
<rectangle x1="3.7719" y1="11.1125" x2="3.7973" y2="11.1379" layer="21"/>
<rectangle x1="3.8227" y1="11.1125" x2="7.3025" y2="11.1379" layer="21"/>
<rectangle x1="3.8989" y1="11.1379" x2="3.9243" y2="11.1633" layer="21"/>
<rectangle x1="3.9497" y1="11.1379" x2="7.3025" y2="11.1633" layer="21"/>
<rectangle x1="4.1275" y1="11.1633" x2="4.1529" y2="11.1887" layer="21"/>
<rectangle x1="4.1783" y1="11.1633" x2="4.2037" y2="11.1887" layer="21"/>
<rectangle x1="4.2291" y1="11.1633" x2="7.3025" y2="11.1887" layer="21"/>
<rectangle x1="4.2545" y1="11.1887" x2="4.2799" y2="11.2141" layer="21"/>
<rectangle x1="4.3053" y1="11.1887" x2="4.3307" y2="11.2141" layer="21"/>
<rectangle x1="4.3561" y1="11.1887" x2="7.3025" y2="11.2141" layer="21"/>
<rectangle x1="4.4831" y1="11.2141" x2="4.5085" y2="11.2395" layer="21"/>
<rectangle x1="4.5339" y1="11.2141" x2="4.5593" y2="11.2395" layer="21"/>
<rectangle x1="4.5847" y1="11.2141" x2="7.3025" y2="11.2395" layer="21"/>
<rectangle x1="4.6101" y1="11.2395" x2="4.6355" y2="11.2649" layer="21"/>
<rectangle x1="4.6609" y1="11.2395" x2="4.6863" y2="11.2649" layer="21"/>
<rectangle x1="4.7117" y1="11.2395" x2="7.3025" y2="11.2649" layer="21"/>
<rectangle x1="4.8387" y1="11.2649" x2="4.8641" y2="11.2903" layer="21"/>
<rectangle x1="4.8895" y1="11.2649" x2="7.3025" y2="11.2903" layer="21"/>
<rectangle x1="5.0165" y1="11.2903" x2="5.0419" y2="11.3157" layer="21"/>
<rectangle x1="5.0673" y1="11.2903" x2="7.3025" y2="11.3157" layer="21"/>
<rectangle x1="5.1943" y1="11.3157" x2="5.2197" y2="11.3411" layer="21"/>
<rectangle x1="5.2451" y1="11.3157" x2="7.3025" y2="11.3411" layer="21"/>
<rectangle x1="5.3213" y1="11.3411" x2="5.3467" y2="11.3665" layer="21"/>
<rectangle x1="5.3721" y1="11.3411" x2="7.3025" y2="11.3665" layer="21"/>
<rectangle x1="5.5499" y1="11.3665" x2="5.5753" y2="11.3919" layer="21"/>
<rectangle x1="5.6007" y1="11.3665" x2="7.3025" y2="11.3919" layer="21"/>
<rectangle x1="5.6769" y1="11.3919" x2="5.7023" y2="11.4173" layer="21"/>
<rectangle x1="5.7277" y1="11.3919" x2="7.3025" y2="11.4173" layer="21"/>
<rectangle x1="5.9055" y1="11.4173" x2="5.9309" y2="11.4427" layer="21"/>
<rectangle x1="5.9563" y1="11.4173" x2="5.9817" y2="11.4427" layer="21"/>
<rectangle x1="6.0071" y1="11.4173" x2="7.3025" y2="11.4427" layer="21"/>
<rectangle x1="6.0325" y1="11.4427" x2="6.0579" y2="11.4681" layer="21"/>
<rectangle x1="6.0833" y1="11.4427" x2="6.1087" y2="11.4681" layer="21"/>
<rectangle x1="6.1341" y1="11.4427" x2="7.3025" y2="11.4681" layer="21"/>
<rectangle x1="6.2611" y1="11.4681" x2="6.2865" y2="11.4935" layer="21"/>
<rectangle x1="6.3119" y1="11.4681" x2="7.3025" y2="11.4935" layer="21"/>
<rectangle x1="6.3881" y1="11.4935" x2="6.4135" y2="11.5189" layer="21"/>
<rectangle x1="6.4389" y1="11.4935" x2="6.4643" y2="11.5189" layer="21"/>
<rectangle x1="6.4897" y1="11.4935" x2="7.3025" y2="11.5189" layer="21"/>
<rectangle x1="6.6167" y1="11.5189" x2="6.6421" y2="11.5443" layer="21"/>
<rectangle x1="6.6675" y1="11.5189" x2="7.3025" y2="11.5443" layer="21"/>
<rectangle x1="6.7437" y1="11.5443" x2="6.7691" y2="11.5697" layer="21"/>
<rectangle x1="6.7945" y1="11.5443" x2="7.3025" y2="11.5697" layer="21"/>
<rectangle x1="6.9723" y1="11.5697" x2="6.9977" y2="11.5951" layer="21"/>
<rectangle x1="7.0231" y1="11.5697" x2="7.3025" y2="11.5951" layer="21"/>
<rectangle x1="7.0993" y1="11.5951" x2="7.1247" y2="11.6205" layer="21"/>
<rectangle x1="7.1501" y1="11.5951" x2="7.3025" y2="11.6205" layer="21"/>
</package>
</packages>
</library>
</libraries>
<attributes>
</attributes>
<variantdefs>
</variantdefs>
<classes>
<class number="0" name="default" width="0" drill="0">
</class>
</classes>
<designrules name="default">
<description language="de">&lt;b&gt;EAGLE Design Rules&lt;/b&gt;
&lt;p&gt;
Die Standard-Design-Rules sind so gewählt, dass sie für 
die meisten Anwendungen passen. Sollte ihre Platine 
besondere Anforderungen haben, treffen Sie die erforderlichen
Einstellungen hier und speichern die Design Rules unter 
einem neuen Namen ab.</description>
<description language="en">&lt;b&gt;EAGLE Design Rules&lt;/b&gt;
&lt;p&gt;
The default Design Rules have been set to cover
a wide range of applications. Your particular design
may have different requirements, so please make the
necessary adjustments and save your customized
design rules under a new name.</description>
<param name="layerSetup" value="(1*16)"/>
<param name="mtCopper" value="0.035mm 0.035mm 0.035mm 0.035mm 0.035mm 0.035mm 0.035mm 0.035mm 0.035mm 0.035mm 0.035mm 0.035mm 0.035mm 0.035mm 0.035mm 0.035mm"/>
<param name="mtIsolate" value="1.5mm 0.15mm 0.2mm 0.15mm 0.2mm 0.15mm 0.2mm 0.15mm 0.2mm 0.15mm 0.2mm 0.15mm 0.2mm 0.15mm 0.2mm"/>
<param name="mdWireWire" value="10mil"/>
<param name="mdWirePad" value="10mil"/>
<param name="mdWireVia" value="10mil"/>
<param name="mdPadPad" value="10mil"/>
<param name="mdPadVia" value="10mil"/>
<param name="mdViaVia" value="10mil"/>
<param name="mdSmdPad" value="6mil"/>
<param name="mdSmdVia" value="6mil"/>
<param name="mdSmdSmd" value="6mil"/>
<param name="mdViaViaSameLayer" value="6mil"/>
<param name="mnLayersViaInSmd" value="2"/>
<param name="mdCopperDimension" value="40mil"/>
<param name="mdDrill" value="6mil"/>
<param name="mdSmdStop" value="0mil"/>
<param name="msWidth" value="10mil"/>
<param name="msDrill" value="0.35mm"/>
<param name="msMicroVia" value="9.99mm"/>
<param name="msBlindViaRatio" value="0.5"/>
<param name="rvPadTop" value="0.25"/>
<param name="rvPadInner" value="0.25"/>
<param name="rvPadBottom" value="0.25"/>
<param name="rvViaOuter" value="0.25"/>
<param name="rvViaInner" value="0.25"/>
<param name="rvMicroViaOuter" value="0.25"/>
<param name="rvMicroViaInner" value="0.25"/>
<param name="rlMinPadTop" value="10mil"/>
<param name="rlMaxPadTop" value="20mil"/>
<param name="rlMinPadInner" value="10mil"/>
<param name="rlMaxPadInner" value="20mil"/>
<param name="rlMinPadBottom" value="10mil"/>
<param name="rlMaxPadBottom" value="20mil"/>
<param name="rlMinViaOuter" value="8mil"/>
<param name="rlMaxViaOuter" value="20mil"/>
<param name="rlMinViaInner" value="8mil"/>
<param name="rlMaxViaInner" value="20mil"/>
<param name="rlMinMicroViaOuter" value="4mil"/>
<param name="rlMaxMicroViaOuter" value="20mil"/>
<param name="rlMinMicroViaInner" value="4mil"/>
<param name="rlMaxMicroViaInner" value="20mil"/>
<param name="psTop" value="-1"/>
<param name="psBottom" value="-1"/>
<param name="psFirst" value="-1"/>
<param name="psElongationLong" value="100"/>
<param name="psElongationOffset" value="100"/>
<param name="mvStopFrame" value="1"/>
<param name="mvCreamFrame" value="0"/>
<param name="mlMinStopFrame" value="4mil"/>
<param name="mlMaxStopFrame" value="4mil"/>
<param name="mlMinCreamFrame" value="0mil"/>
<param name="mlMaxCreamFrame" value="0mil"/>
<param name="mlViaStopLimit" value="0mil"/>
<param name="srRoundness" value="0"/>
<param name="srMinRoundness" value="0mil"/>
<param name="srMaxRoundness" value="0mil"/>
<param name="slThermalIsolate" value="10mil"/>
<param name="slThermalsForVias" value="0"/>
<param name="dpMaxLengthDifference" value="10mm"/>
<param name="dpGapFactor" value="2.5"/>
<param name="checkAngle" value="0"/>
<param name="checkFont" value="1"/>
<param name="checkRestrict" value="1"/>
<param name="checkStop" value="0"/>
<param name="checkValues" value="0"/>
<param name="checkNames" value="1"/>
<param name="checkWireStubs" value="1"/>
<param name="checkPolygonWidth" value="0"/>
<param name="useDiameter" value="13"/>
<param name="maxErrors" value="50"/>
</designrules>
<autorouter>
<pass name="Default">
<param name="RoutingGrid" value="50mil"/>
<param name="AutoGrid" value="1"/>
<param name="Efforts" value="0"/>
<param name="TopRouterVariant" value="1"/>
<param name="tpViaShape" value="round"/>
<param name="PrefDir.1" value="a"/>
<param name="PrefDir.2" value="0"/>
<param name="PrefDir.3" value="0"/>
<param name="PrefDir.4" value="0"/>
<param name="PrefDir.5" value="0"/>
<param name="PrefDir.6" value="0"/>
<param name="PrefDir.7" value="0"/>
<param name="PrefDir.8" value="0"/>
<param name="PrefDir.9" value="0"/>
<param name="PrefDir.10" value="0"/>
<param name="PrefDir.11" value="0"/>
<param name="PrefDir.12" value="0"/>
<param name="PrefDir.13" value="0"/>
<param name="PrefDir.14" value="0"/>
<param name="PrefDir.15" value="0"/>
<param name="PrefDir.16" value="a"/>
<param name="cfVia" value="8"/>
<param name="cfNonPref" value="5"/>
<param name="cfChangeDir" value="2"/>
<param name="cfOrthStep" value="2"/>
<param name="cfDiagStep" value="3"/>
<param name="cfExtdStep" value="0"/>
<param name="cfBonusStep" value="1"/>
<param name="cfMalusStep" value="1"/>
<param name="cfPadImpact" value="4"/>
<param name="cfSmdImpact" value="4"/>
<param name="cfBusImpact" value="0"/>
<param name="cfHugging" value="3"/>
<param name="cfAvoid" value="4"/>
<param name="cfPolygon" value="10"/>
<param name="cfBase.1" value="0"/>
<param name="cfBase.2" value="1"/>
<param name="cfBase.3" value="1"/>
<param name="cfBase.4" value="1"/>
<param name="cfBase.5" value="1"/>
<param name="cfBase.6" value="1"/>
<param name="cfBase.7" value="1"/>
<param name="cfBase.8" value="1"/>
<param name="cfBase.9" value="1"/>
<param name="cfBase.10" value="1"/>
<param name="cfBase.11" value="1"/>
<param name="cfBase.12" value="1"/>
<param name="cfBase.13" value="1"/>
<param name="cfBase.14" value="1"/>
<param name="cfBase.15" value="1"/>
<param name="cfBase.16" value="0"/>
<param name="mnVias" value="20"/>
<param name="mnSegments" value="9999"/>
<param name="mnExtdSteps" value="9999"/>
<param name="mnRipupLevel" value="10"/>
<param name="mnRipupSteps" value="100"/>
<param name="mnRipupTotal" value="100"/>
</pass>
<pass name="Follow-me" refer="Default" active="yes">
</pass>
<pass name="Busses" refer="Default" active="yes">
<param name="cfNonPref" value="4"/>
<param name="cfBusImpact" value="4"/>
<param name="cfHugging" value="0"/>
<param name="mnVias" value="0"/>
</pass>
<pass name="Route" refer="Default" active="yes">
</pass>
<pass name="Optimize1" refer="Default" active="yes">
<param name="cfVia" value="99"/>
<param name="cfExtdStep" value="10"/>
<param name="cfHugging" value="1"/>
<param name="mnExtdSteps" value="1"/>
<param name="mnRipupLevel" value="0"/>
</pass>
<pass name="Optimize2" refer="Optimize1" active="yes">
<param name="cfNonPref" value="0"/>
<param name="cfChangeDir" value="6"/>
<param name="cfExtdStep" value="0"/>
<param name="cfBonusStep" value="2"/>
<param name="cfMalusStep" value="2"/>
<param name="cfPadImpact" value="2"/>
<param name="cfSmdImpact" value="2"/>
<param name="cfHugging" value="0"/>
</pass>
<pass name="Optimize3" refer="Optimize2" active="yes">
<param name="cfChangeDir" value="8"/>
<param name="cfPadImpact" value="0"/>
<param name="cfSmdImpact" value="0"/>
</pass>
<pass name="Optimize4" refer="Optimize3" active="yes">
<param name="cfChangeDir" value="25"/>
</pass>
</autorouter>
<elements>
<element name="0" library="RFIDbee" package="MXP4250D" value="MXP4250D" x="10.795" y="3.81" smashed="yes">
<attribute name="NAME" x="19.685" y="3.81" size="2.54" layer="21" rot="SR90" align="center"/>
<attribute name="NAME" x="1.905" y="3.81" size="2.54" layer="21" rot="SR270" align="center"/>
</element>
<element name="1" library="RFIDbee" package="MXP4250D" value="MXP4250D" x="10.795" y="14.605" smashed="yes">
<attribute name="NAME" x="19.685" y="14.605" size="2.54" layer="21" rot="SR90" align="center"/>
<attribute name="NAME" x="1.905" y="14.605" size="2.54" layer="21" rot="SR270" align="center"/>
</element>
<element name="2" library="RFIDbee" package="MXP4250D" value="MXP4250D" x="10.795" y="25.4" smashed="yes">
<attribute name="NAME" x="19.685" y="25.4" size="2.54" layer="21" rot="SR90" align="center"/>
<attribute name="NAME" x="1.905" y="25.4" size="2.54" layer="21" rot="SR270" align="center"/>
</element>
<element name="3" library="RFIDbee" package="MXP4250D" value="MXP4250D" x="10.795" y="36.195" smashed="yes">
<attribute name="NAME" x="19.685" y="36.195" size="2.54" layer="21" rot="SR90" align="center"/>
<attribute name="NAME" x="1.905" y="36.195" size="2.54" layer="21" rot="SR270" align="center"/>
</element>
<element name="4" library="RFIDbee" package="MXP4250D" value="MXP4250D" x="47.625" y="3.81" smashed="yes">
<attribute name="NAME" x="56.515" y="3.81" size="2.54" layer="21" rot="SR90" align="center"/>
<attribute name="NAME" x="38.735" y="3.81" size="2.54" layer="21" rot="SR270" align="center"/>
</element>
<element name="5" library="RFIDbee" package="MXP4250D" value="MXP4250D" x="47.625" y="14.605" smashed="yes">
<attribute name="NAME" x="56.515" y="14.605" size="2.54" layer="21" rot="SR90" align="center"/>
<attribute name="NAME" x="38.735" y="14.605" size="2.54" layer="21" rot="SR270" align="center"/>
</element>
<element name="6" library="RFIDbee" package="MXP4250D" value="MXP4250D" x="47.625" y="25.4" smashed="yes">
<attribute name="NAME" x="56.515" y="25.4" size="2.54" layer="21" rot="SR90" align="center"/>
<attribute name="NAME" x="38.735" y="25.4" size="2.54" layer="21" rot="SR270" align="center"/>
</element>
<element name="7" library="RFIDbee" package="MXP4250D" value="MXP4250D" x="47.625" y="36.195" smashed="yes">
<attribute name="NAME" x="56.515" y="36.195" size="2.54" layer="21" rot="SR90" align="center"/>
<attribute name="NAME" x="38.735" y="36.195" size="2.54" layer="21" rot="SR270" align="center"/>
</element>
<element name="U$1" library="RFIDbee" package="ARDUINO_NANO" value="ARDUINO_NANO" x="29.21" y="19.685" smashed="yes" rot="R270"/>
<element name="U$2" library="RFIDbee" package="GROVER_LOGO_300" value="" x="22.86" y="5.08" smashed="yes" rot="MR90"/>
</elements>
<signals>
<signal name="N$1">
<contactref element="U$1" pad="19"/>
<contactref element="0" pad="1"/>
<wire x1="4.445" y1="3.81" x2="4.445" y2="5.08" width="0.4064" layer="1"/>
<wire x1="4.445" y1="5.08" x2="7.62" y2="8.255" width="0.4064" layer="1"/>
<wire x1="30.48" y1="8.255" x2="31.75" y2="9.525" width="0.4064" layer="1"/>
<wire x1="31.75" y1="9.525" x2="36.83" y2="9.525" width="0.4064" layer="1"/>
<wire x1="7.62" y1="8.255" x2="30.48" y2="8.255" width="0.4064" layer="1"/>
</signal>
<signal name="N$2">
<contactref element="U$1" pad="20"/>
<contactref element="1" pad="1"/>
<wire x1="4.445" y1="14.605" x2="4.445" y2="12.7" width="0.4064" layer="1"/>
<wire x1="4.445" y1="12.7" x2="6.35" y2="10.795" width="0.4064" layer="1"/>
<wire x1="6.35" y1="10.795" x2="29.845" y2="10.795" width="0.4064" layer="1"/>
<wire x1="29.845" y1="10.795" x2="31.115" y2="12.065" width="0.4064" layer="1"/>
<wire x1="31.115" y1="12.065" x2="36.83" y2="12.065" width="0.4064" layer="1"/>
</signal>
<signal name="N$3">
<contactref element="U$1" pad="21"/>
<contactref element="2" pad="1"/>
<wire x1="4.445" y1="25.4" x2="4.445" y2="23.495" width="0.4064" layer="1"/>
<wire x1="4.445" y1="23.495" x2="6.985" y2="20.955" width="0.4064" layer="1"/>
<wire x1="6.985" y1="20.955" x2="27.94" y2="20.955" width="0.4064" layer="1"/>
<wire x1="27.94" y1="20.955" x2="29.21" y2="19.685" width="0.4064" layer="1"/>
<wire x1="29.21" y1="19.685" x2="29.21" y2="15.875" width="0.4064" layer="1"/>
<wire x1="29.21" y1="15.875" x2="30.48" y2="14.605" width="0.4064" layer="1"/>
<wire x1="30.48" y1="14.605" x2="36.83" y2="14.605" width="0.4064" layer="1"/>
</signal>
<signal name="N$4">
<contactref element="U$1" pad="22"/>
<contactref element="3" pad="1"/>
<wire x1="4.445" y1="36.195" x2="4.445" y2="34.29" width="0.4064" layer="1"/>
<wire x1="4.445" y1="34.29" x2="5.08" y2="33.655" width="0.4064" layer="1"/>
<wire x1="30.48" y1="31.115" x2="30.48" y2="19.685" width="0.4064" layer="1"/>
<wire x1="30.48" y1="19.685" x2="33.02" y2="17.145" width="0.4064" layer="1"/>
<wire x1="33.02" y1="17.145" x2="36.83" y2="17.145" width="0.4064" layer="1"/>
<wire x1="5.08" y1="33.655" x2="27.94" y2="33.655" width="0.4064" layer="1"/>
<wire x1="27.94" y1="33.655" x2="30.48" y2="31.115" width="0.4064" layer="1"/>
</signal>
<signal name="N$5">
<contactref element="U$1" pad="23"/>
<contactref element="4" pad="1"/>
<wire x1="36.83" y1="19.685" x2="38.735" y2="19.685" width="0.4064" layer="1"/>
<wire x1="38.735" y1="19.685" x2="39.37" y2="19.05" width="0.4064" layer="1"/>
<wire x1="39.37" y1="19.05" x2="39.37" y2="5.715" width="0.4064" layer="1"/>
<wire x1="39.37" y1="5.715" x2="41.275" y2="3.81" width="0.4064" layer="1"/>
</signal>
<signal name="N$6">
<contactref element="U$1" pad="24"/>
<contactref element="5" pad="1"/>
<wire x1="36.83" y1="22.225" x2="38.735" y2="22.225" width="0.4064" layer="1"/>
<wire x1="38.735" y1="22.225" x2="41.275" y2="19.685" width="0.4064" layer="1"/>
<wire x1="41.275" y1="19.685" x2="41.275" y2="14.605" width="0.4064" layer="1"/>
</signal>
<signal name="N$7">
<contactref element="U$1" pad="25"/>
<contactref element="6" pad="1"/>
<wire x1="36.83" y1="24.765" x2="38.735" y2="24.765" width="0.4064" layer="1"/>
<wire x1="38.735" y1="24.765" x2="39.37" y2="25.4" width="0.4064" layer="1"/>
<wire x1="39.37" y1="25.4" x2="41.275" y2="25.4" width="0.4064" layer="1"/>
</signal>
<signal name="N$8">
<contactref element="U$1" pad="26"/>
<contactref element="7" pad="1"/>
<wire x1="36.83" y1="27.305" x2="38.735" y2="27.305" width="0.4064" layer="1"/>
<wire x1="38.735" y1="27.305" x2="41.275" y2="29.845" width="0.4064" layer="1"/>
<wire x1="41.275" y1="29.845" x2="41.275" y2="36.195" width="0.4064" layer="1"/>
</signal>
<signal name="N$9">
<contactref element="U$1" pad="27"/>
<contactref element="0" pad="3"/>
<contactref element="1" pad="3"/>
<contactref element="2" pad="3"/>
<contactref element="3" pad="3"/>
<contactref element="4" pad="3"/>
<contactref element="5" pad="3"/>
<contactref element="6" pad="3"/>
<contactref element="7" pad="3"/>
<wire x1="9.525" y1="36.195" x2="9.525" y2="28.575" width="0.4064" layer="16"/>
<wire x1="9.525" y1="28.575" x2="9.525" y2="25.4" width="0.381" layer="16"/>
<wire x1="9.525" y1="25.4" x2="9.525" y2="14.605" width="0.4064" layer="16"/>
<wire x1="9.525" y1="14.605" x2="9.525" y2="3.81" width="0.4064" layer="16"/>
<wire x1="46.355" y1="36.195" x2="46.355" y2="25.4" width="0.4064" layer="16"/>
<wire x1="46.355" y1="25.4" x2="46.355" y2="14.605" width="0.4064" layer="16"/>
<wire x1="46.355" y1="14.605" x2="46.355" y2="3.81" width="0.4064" layer="16"/>
<wire x1="29.21" y1="29.845" x2="27.94" y2="28.575" width="0.4064" layer="16"/>
<wire x1="27.94" y1="28.575" x2="9.525" y2="28.575" width="0.4064" layer="16"/>
<wire x1="36.83" y1="29.845" x2="29.21" y2="29.845" width="0.4064" layer="16"/>
<wire x1="46.355" y1="25.4" x2="46.355" y2="37.1858" width="0.4064" layer="16"/>
<wire x1="46.355" y1="37.1858" x2="45.085" y2="38.4558" width="0.4064" layer="16"/>
<wire x1="45.085" y1="38.4558" x2="40.9227" y2="38.4558" width="0.4064" layer="16"/>
<wire x1="40.9227" y1="38.4558" x2="38.7207" y2="36.2538" width="0.4064" layer="16"/>
<wire x1="38.7207" y1="36.2538" x2="30.4212" y2="36.2538" width="0.4064" layer="16"/>
<wire x1="30.4212" y1="36.2538" x2="29.21" y2="35.0426" width="0.4064" layer="16"/>
<wire x1="29.21" y1="35.0426" x2="29.21" y2="29.845" width="0.4064" layer="16"/>
</signal>
<signal name="N$10">
<contactref element="U$1" pad="29"/>
<contactref element="3" pad="2"/>
<contactref element="2" pad="2"/>
<contactref element="1" pad="2"/>
<contactref element="0" pad="2"/>
<contactref element="4" pad="2"/>
<contactref element="5" pad="2"/>
<contactref element="6" pad="2"/>
<contactref element="7" pad="2"/>
<wire x1="6.985" y1="36.195" x2="6.985" y2="25.4" width="0.4064" layer="16"/>
<wire x1="6.985" y1="25.4" x2="6.985" y2="14.605" width="0.4064" layer="16"/>
<wire x1="6.985" y1="14.605" x2="6.985" y2="3.81" width="0.4064" layer="16"/>
<wire x1="43.815" y1="25.4" x2="43.815" y2="14.605" width="0.4064" layer="16"/>
<wire x1="43.815" y1="14.605" x2="43.815" y2="3.81" width="0.4064" layer="16"/>
<wire x1="43.815" y1="36.195" x2="43.815" y2="33.02" width="0.4064" layer="16"/>
<wire x1="43.815" y1="33.02" x2="43.815" y2="25.4" width="0.4064" layer="16"/>
<wire x1="36.83" y1="34.925" x2="38.735" y2="34.925" width="0.4064" layer="16"/>
<wire x1="38.735" y1="34.925" x2="40.64" y2="33.02" width="0.4064" layer="16"/>
<wire x1="40.64" y1="33.02" x2="43.815" y2="33.02" width="0.4064" layer="16"/>
<wire x1="6.985" y1="36.195" x2="6.985" y2="3.81" width="0.4064" layer="16"/>
<wire x1="6.985" y1="36.195" x2="6.985" y2="2.54" width="0.4064" layer="16"/>
<wire x1="6.985" y1="2.54" x2="8.255" y2="1.27" width="0.4064" layer="16"/>
<wire x1="8.255" y1="1.27" x2="17.8531" y2="1.27" width="0.4064" layer="16"/>
<wire x1="39.9319" y1="1.27" x2="42.545" y2="1.27" width="0.4064" layer="16"/>
<wire x1="17.8531" y1="1.27" x2="19.6993" y2="3.1162" width="0.4064" layer="16"/>
<wire x1="38.0857" y1="3.1162" x2="39.9319" y2="1.27" width="0.4064" layer="16"/>
<wire x1="19.6993" y1="3.1162" x2="38.0857" y2="3.1162" width="0.4064" layer="16"/>
<wire x1="42.545" y1="1.27" x2="43.815" y2="2.54" width="0.4064" layer="16"/>
<wire x1="43.815" y1="2.54" x2="43.815" y2="3.81" width="0.4064" layer="16"/>
</signal>
</signals>
<mfgpreviewcolors>
<mfgpreviewcolor name="soldermaskcolor" color="0xC8008000"/>
<mfgpreviewcolor name="silkscreencolor" color="0xFFFEFEFE"/>
<mfgpreviewcolor name="backgroundcolor" color="0xFF282828"/>
<mfgpreviewcolor name="coppercolor" color="0xFFFFBF00"/>
<mfgpreviewcolor name="substratecolor" color="0xFF786E46"/>
</mfgpreviewcolors>
</board>
</drawing>
</eagle>
```
