## Supplementary material for "Controlling biomedical devices using pneumatic logic": Printed circuit board design files and Arduino and Python code for the custom multichannel pressure logger: pressure_sensors.sch

```
<?xml version="1.0" encoding="utf-8"?>
<!DOCTYPE eagle SYSTEM "eagle.dtd">
<eagle version="9.6.2">
<drawing>
<settings>
<setting alwaysvectorfont="no"/>
<setting verticaltext="up"/>
</settings>
<grid distance="0.1" unitdist="inch" unit="inch" style="lines" multiple="1" display="no" altdistance="0.01" altunitdist="inch" altunit="inch"/>
<layers>
<layer number="1" name="Top" color="4" fill="1" visible="no" active="no"/>
<layer number="2" name="Route2" color="16" fill="1" visible="no" active="no"/>
<layer number="3" name="Route3" color="17" fill="1" visible="no" active="no"/>
<layer number="4" name="Route4" color="18" fill="1" visible="no" active="no"/>
<layer number="5" name="Route5" color="19" fill="1" visible="no" active="no"/>
<layer number="6" name="Route6" color="25" fill="1" visible="no" active="no"/>
<layer number="7" name="Route7" color="26" fill="1" visible="no" active="no"/>
<layer number="8" name="Route8" color="27" fill="1" visible="no" active="no"/>
<layer number="9" name="Route9" color="28" fill="1" visible="no" active="no"/>
<layer number="10" name="Route10" color="29" fill="1" visible="no" active="no"/>
<layer number="11" name="Route11" color="30" fill="1" visible="no" active="no"/>
<layer number="12" name="Route12" color="20" fill="1" visible="no" active="no"/>
<layer number="13" name="Route13" color="21" fill="1" visible="no" active="no"/>
<layer number="14" name="Route14" color="22" fill="1" visible="no" active="no"/>
<layer number="15" name="Route15" color="23" fill="1" visible="no" active="no"/>
<layer number="16" name="Bottom" color="1" fill="1" visible="no" active="no"/>
<layer number="17" name="Pads" color="2" fill="1" visible="no" active="no"/>
<layer number="18" name="Vias" color="2" fill="1" visible="no" active="no"/>
<layer number="19" name="Unrouted" color="6" fill="1" visible="no" active="no"/>
<layer number="20" name="Dimension" color="24" fill="1" visible="no" active="no"/>
<layer number="21" name="tPlace" color="7" fill="1" visible="no" active="no"/>
<layer number="22" name="bPlace" color="7" fill="1" visible="no" active="no"/>
<layer number="23" name="tOrigins" color="15" fill="1" visible="no" active="no"/>
<layer number="24" name="bOrigins" color="15" fill="1" visible="no" active="no"/>
<layer number="25" name="tNames" color="7" fill="1" visible="no" active="no"/>
<layer number="26" name="bNames" color="7" fill="1" visible="no" active="no"/>
<layer number="27" name="tValues" color="7" fill="1" visible="no" active="no"/>
<layer number="28" name="bValues" color="7" fill="1" visible="no" active="no"/>
<layer number="29" name="tStop" color="7" fill="3" visible="no" active="no"/>
<layer number="30" name="bStop" color="7" fill="6" visible="no" active="no"/>
<layer number="31" name="tCream" color="7" fill="4" visible="no" active="no"/>
<layer number="32" name="bCream" color="7" fill="5" visible="no" active="no"/>
<layer number="33" name="tFinish" color="6" fill="3" visible="no" active="no"/>
<layer number="34" name="bFinish" color="6" fill="6" visible="no" active="no"/>
<layer number="35" name="tGlue" color="7" fill="4" visible="no" active="no"/>
<layer number="36" name="bGlue" color="7" fill="5" visible="no" active="no"/>
<layer number="37" name="tTest" color="7" fill="1" visible="no" active="no"/>
<layer number="38" name="bTest" color="7" fill="1" visible="no" active="no"/>
<layer number="39" name="tKeepout" color="4" fill="11" visible="no" active="no"/>
<layer number="40" name="bKeepout" color="1" fill="11" visible="no" active="no"/>
<layer number="41" name="tRestrict" color="4" fill="10" visible="no" active="no"/>
<layer number="42" name="bRestrict" color="1" fill="10" visible="no" active="no"/>
<layer number="43" name="vRestrict" color="2" fill="10" visible="no" active="no"/>
<layer number="44" name="Drills" color="7" fill="1" visible="no" active="no"/>
<layer number="45" name="Holes" color="7" fill="1" visible="no" active="no"/>
<layer number="46" name="Milling" color="3" fill="1" visible="no" active="no"/>
<layer number="47" name="Measures" color="7" fill="1" visible="no" active="no"/>
<layer number="48" name="Document" color="7" fill="1" visible="no" active="no"/>
<layer number="49" name="Reference" color="7" fill="1" visible="no" active="no"/>
<layer number="50" name="dxf" color="7" fill="1" visible="no" active="no"/>
<layer number="51" name="tDocu" color="7" fill="1" visible="no" active="no"/>
<layer number="52" name="bDocu" color="7" fill="1" visible="no" active="no"/>
<layer number="53" name="tGND_GNDA" color="7" fill="9" visible="no" active="no"/>
<layer number="54" name="bGND_GNDA" color="1" fill="9" visible="no" active="no"/>
<layer number="56" name="wert" color="7" fill="1" visible="no" active="no"/>
<layer number="57" name="tCAD" color="7" fill="1" visible="no" active="no"/>
<layer number="59" name="tCarbon" color="7" fill="1" visible="no" active="no"/>
<layer number="60" name="bCarbon" color="7" fill="1" visible="no" active="no"/>
<layer number="88" name="SimResults" color="9" fill="1" visible="yes" active="yes"/>
<layer number="89" name="SimProbes" color="9" fill="1" visible="yes" active="yes"/>
<layer number="90" name="Modules" color="5" fill="1" visible="yes" active="yes"/>
<layer number="91" name="Nets" color="2" fill="1" visible="yes" active="yes"/>
<layer number="92" name="Busses" color="1" fill="1" visible="yes" active="yes"/>
<layer number="93" name="Pins" color="2" fill="1" visible="no" active="yes"/>
<layer number="94" name="Symbols" color="4" fill="1" visible="yes" active="yes"/>
<layer number="95" name="Names" color="7" fill="1" visible="yes" active="yes"/>
<layer number="96" name="Values" color="7" fill="1" visible="yes" active="yes"/>
<layer number="97" name="Info" color="7" fill="1" visible="yes" active="yes"/>
<layer number="98" name="Guide" color="6" fill="1" visible="yes" active="yes"/>
<layer number="99" name="SpiceOrder" color="7" fill="1" visible="no" active="no"/>
<layer number="100" name="Muster" color="7" fill="1" visible="no" active="no"/>
<layer number="101" name="Patch_Top" color="12" fill="4" visible="yes" active="yes"/>
<layer number="102" name="Vscore" color="7" fill="1" visible="yes" active="yes"/>
<layer number="103" name="tMap" color="7" fill="1" visible="yes" active="yes"/>
<layer number="104" name="Name" color="16" fill="1" visible="yes" active="yes"/>
<layer number="105" name="tPlate" color="7" fill="1" visible="yes" active="yes"/>
<layer number="106" name="bPlate" color="7" fill="1" visible="yes" active="yes"/>
<layer number="107" name="Crop" color="7" fill="1" visible="yes" active="yes"/>
<layer number="108" name="tplace-old" color="10" fill="1" visible="yes" active="yes"/>
<layer number="109" name="ref-old" color="11" fill="1" visible="yes" active="yes"/>
<layer number="110" name="fp0" color="7" fill="1" visible="yes" active="yes"/>
<layer number="111" name="LPC17xx" color="7" fill="1" visible="yes" active="yes"/>
<layer number="112" name="tSilk" color="7" fill="1" visible="yes" active="yes"/>
<layer number="113" name="IDFDebug" color="7" fill="1" visible="yes" active="yes"/>
<layer number="114" name="Badge_Outline" color="11" fill="1" visible="no" active="no"/>
<layer number="115" name="ReferenceISLANDS" color="7" fill="1" visible="yes" active="yes"/>
<layer number="116" name="Patch_BOT" color="9" fill="4" visible="yes" active="yes"/>
<layer number="118" name="Rect_Pads" color="7" fill="1" visible="yes" active="yes"/>
<layer number="121" name="_tsilk" color="7" fill="1" visible="yes" active="yes"/>
<layer number="122" name="_bsilk" color="7" fill="1" visible="yes" active="yes"/>
<layer number="123" name="tTestmark" color="7" fill="1" visible="yes" active="yes"/>
<layer number="124" name="bTestmark" color="7" fill="1" visible="yes" active="yes"/>
<layer number="125" name="_tNames" color="7" fill="1" visible="yes" active="yes"/>
<layer number="126" name="_bNames" color="7" fill="1" visible="yes" active="yes"/>
<layer number="127" name="_tValues" color="7" fill="1" visible="yes" active="yes"/>
<layer number="128" name="_bValues" color="7" fill="1" visible="yes" active="yes"/>
<layer number="129" name="Mask" color="7" fill="1" visible="yes" active="yes"/>
<layer number="131" name="tAdjust" color="7" fill="1" visible="yes" active="yes"/>
<layer number="132" name="bAdjust" color="7" fill="1" visible="yes" active="yes"/>
<layer number="144" name="Drill_legend" color="7" fill="1" visible="yes" active="yes"/>
<layer number="150" name="Notes" color="7" fill="1" visible="yes" active="yes"/>
<layer number="151" name="HeatSink" color="7" fill="1" visible="yes" active="yes"/>
<layer number="152" name="_bDocu" color="7" fill="1" visible="yes" active="yes"/>
<layer number="153" name="FabDoc1" color="7" fill="1" visible="yes" active="yes"/>
<layer number="154" name="FabDoc2" color="7" fill="1" visible="yes" active="yes"/>
<layer number="155" name="FabDoc3" color="7" fill="1" visible="yes" active="yes"/>
<layer number="199" name="Contour" color="7" fill="1" visible="yes" active="yes"/>
<layer number="200" name="200bmp" color="1" fill="10" visible="yes" active="yes"/>
<layer number="201" name="201bmp" color="2" fill="10" visible="yes" active="yes"/>
<layer number="202" name="202bmp" color="3" fill="10" visible="yes" active="yes"/>
<layer number="203" name="203bmp" color="4" fill="10" visible="yes" active="yes"/>
<layer number="204" name="204bmp" color="5" fill="10" visible="yes" active="yes"/>
<layer number="205" name="205bmp" color="6" fill="10" visible="yes" active="yes"/>
<layer number="206" name="206bmp" color="7" fill="10" visible="yes" active="yes"/>
<layer number="207" name="207bmp" color="8" fill="10" visible="yes" active="yes"/>
<layer number="208" name="208bmp" color="9" fill="10" visible="yes" active="yes"/>
<layer number="209" name="209bmp" color="7" fill="1" visible="yes" active="yes"/>
<layer number="210" name="210bmp" color="7" fill="1" visible="yes" active="yes"/>
<layer number="211" name="211bmp" color="7" fill="1" visible="yes" active="yes"/>
<layer number="212" name="212bmp" color="7" fill="1" visible="yes" active="yes"/>
<layer number="213" name="213bmp" color="7" fill="1" visible="yes" active="yes"/>
<layer number="214" name="214bmp" color="7" fill="1" visible="yes" active="yes"/>
<layer number="215" name="215bmp" color="7" fill="1" visible="yes" active="yes"/>
<layer number="216" name="216bmp" color="7" fill="1" visible="yes" active="yes"/>
<layer number="217" name="217bmp" color="18" fill="1" visible="no" active="no"/>
<layer number="218" name="218bmp" color="19" fill="1" visible="no" active="no"/>
<layer number="219" name="219bmp" color="20" fill="1" visible="no" active="no"/>
<layer number="220" name="220bmp" color="21" fill="1" visible="no" active="no"/>
<layer number="221" name="221bmp" color="22" fill="1" visible="no" active="no"/>
<layer number="222" name="222bmp" color="23" fill="1" visible="no" active="no"/>
<layer number="223" name="223bmp" color="24" fill="1" visible="no" active="no"/>
<layer number="224" name="224bmp" color="25" fill="1" visible="no" active="no"/>
<layer number="225" name="225bmp" color="7" fill="1" visible="yes" active="yes"/>
<layer number="226" name="226bmp" color="7" fill="1" visible="yes" active="yes"/>
<layer number="227" name="227bmp" color="7" fill="1" visible="yes" active="yes"/>
<layer number="228" name="228bmp" color="7" fill="1" visible="yes" active="yes"/>
<layer number="229" name="229bmp" color="7" fill="1" visible="yes" active="yes"/>
<layer number="230" name="230bmp" color="7" fill="1" visible="yes" active="yes"/>
<layer number="231" name="231bmp" color="7" fill="1" visible="yes" active="yes"/>
<layer number="248" name="Housing" color="7" fill="1" visible="yes" active="yes"/>
<layer number="249" name="Edge" color="7" fill="1" visible="yes" active="yes"/>
<layer number="250" name="Descript" color="3" fill="1" visible="no" active="no"/>
<layer number="251" name="SMDround" color="12" fill="11" visible="no" active="no"/>
<layer number="254" name="cooling" color="7" fill="1" visible="yes" active="yes"/>
<layer number="255" name="routoute" color="7" fill="1" visible="yes" active="yes"/>
</layers>
<schematic xreflabel="%F%N/%S.%C%R" xrefpart="/%S.%C%R">
<libraries>
<library name="RFIDbee">
<packages>
<package name="MXP4250D">
<pad name="1" x="-6.35" y="0" drill="1" shape="long" rot="R90"/>
<pad name="2" x="-3.81" y="0" drill="1" shape="long" rot="R90"/>
<pad name="3" x="-1.27" y="0" drill="1" shape="long" rot="R90"/>
<pad name="4" x="1.27" y="0" drill="1" shape="long" rot="R90"/>
<pad name="5" x="3.81" y="0" drill="1" shape="long" rot="R90"/>
<pad name="6" x="6.35" y="0" drill="1" shape="long" rot="R90"/>
<circle x="-6.35" y="-2.54" radius="0.381" width="0.127" layer="21"/>
<wire x1="-14.6304" y1="-5.2832" x2="14.6304" y2="-5.2832" width="0.127" layer="51"/>
<wire x1="14.6304" y1="-5.2832" x2="14.6304" y2="5.2832" width="0.127" layer="51"/>
<wire x1="14.6304" y1="5.2832" x2="-14.6304" y2="5.2832" width="0.127" layer="51"/>
<wire x1="-14.6304" y1="5.2832" x2="-14.6304" y2="-5.2832" width="0.127" layer="51"/>
<circle x="-3.81" y="3.81" radius="1.27" width="0.127" layer="51"/>
<circle x="3.81" y="-3.81" radius="1.27" width="0.127" layer="51"/>
<text x="8.89" y="0" size="2.54" layer="21" rot="SR90" align="center">&gt;NAME</text>
<text x="-8.89" y="0" size="2.54" layer="21" rot="SR270" align="center">&gt;NAME</text>
</package>
<package name="ARDUINO_NANO">
<pad name="1" x="-17.78" y="-7.62" drill="1" shape="long" rot="R90"/>
<pad name="2" x="-15.24" y="-7.62" drill="1" shape="long" rot="R90"/>
<pad name="3" x="-12.7" y="-7.62" drill="1" shape="long" rot="R90"/>
<pad name="4" x="-10.16" y="-7.62" drill="1" shape="long" rot="R90"/>
<pad name="5" x="-7.62" y="-7.62" drill="1" shape="long" rot="R90"/>
<pad name="6" x="-5.08" y="-7.62" drill="1" shape="long" rot="R90"/>
<pad name="7" x="-2.54" y="-7.62" drill="1" shape="long" rot="R90"/>
<pad name="8" x="0" y="-7.62" drill="1" shape="long" rot="R90"/>
<pad name="9" x="2.54" y="-7.62" drill="1" shape="long" rot="R90"/>
<pad name="10" x="5.08" y="-7.62" drill="1" shape="long" rot="R90"/>
<pad name="11" x="7.62" y="-7.62" drill="1" shape="long" rot="R90"/>
<pad name="12" x="10.16" y="-7.62" drill="1" shape="long" rot="R90"/>
<pad name="13" x="12.7" y="-7.62" drill="1" shape="long" rot="R90"/>
<pad name="14" x="15.24" y="-7.62" drill="1" shape="long" rot="R90"/>
<pad name="15" x="17.78" y="-7.62" drill="1" shape="long" rot="R90"/>
<pad name="16" x="17.78" y="7.62" drill="1" shape="long" rot="R90"/>
<pad name="17" x="15.24" y="7.62" drill="1" shape="long" rot="R90"/>
<pad name="18" x="12.7" y="7.62" drill="1" shape="long" rot="R90"/>
<pad name="19" x="10.16" y="7.62" drill="1" shape="long" rot="R90"/>
<pad name="20" x="7.62" y="7.62" drill="1" shape="long" rot="R90"/>
<pad name="21" x="5.08" y="7.62" drill="1" shape="long" rot="R90"/>
<pad name="22" x="2.54" y="7.62" drill="1" shape="long" rot="R90"/>
<pad name="23" x="0" y="7.62" drill="1" shape="long" rot="R90"/>
<pad name="24" x="-2.54" y="7.62" drill="1" shape="long" rot="R90"/>
<pad name="25" x="-5.08" y="7.62" drill="1" shape="long" rot="R90"/>
<pad name="26" x="-7.62" y="7.62" drill="1" shape="long" rot="R90"/>
<pad name="27" x="-10.16" y="7.62" drill="1" shape="long" rot="R90"/>
<pad name="28" x="-12.7" y="7.62" drill="1" shape="long" rot="R90"/>
<pad name="29" x="-15.24" y="7.62" drill="1" shape="long" rot="R90"/>
<pad name="30" x="-17.78" y="7.62" drill="1" shape="long" rot="R90"/>
<wire x1="-21.59" y1="-10.16" x2="21.59" y2="-10.16" width="0.127" layer="51"/>
<wire x1="21.59" y1="-10.16" x2="21.59" y2="10.16" width="0.127" layer="51"/>
<wire x1="21.59" y1="10.16" x2="-21.59" y2="10.16" width="0.127" layer="51"/>
<wire x1="-21.59" y1="10.16" x2="-21.59" y2="-10.16" width="0.127" layer="51"/>
<text x="-17.78" y="-5.08" size="1.27" layer="21" rot="SR90" align="center-left">D1</text>
<text x="-15.24" y="-5.08" size="1.27" layer="21" rot="SR90" align="center-left">D0</text>
<text x="-12.7" y="-5.08" size="1.27" layer="21" rot="SR90" align="center-left">RST</text>
<text x="-10.16" y="-5.08" size="1.27" layer="21" rot="SR90" align="center-left">GND</text>
<text x="-7.62" y="-5.08" size="1.27" layer="21" rot="SR90" align="center-left">D2</text>
<text x="-5.08" y="-5.08" size="1.27" layer="21" rot="SR90" align="center-left">D3</text>
<text x="-2.54" y="-5.08" size="1.27" layer="21" rot="SR90" align="center-left">D4</text>
<text x="0" y="-5.08" size="1.27" layer="21" rot="SR90" align="center-left">D5</text>
<text x="2.54" y="-5.08" size="1.27" layer="21" rot="SR90" align="center-left">D6</text>
<text x="5.08" y="-5.08" size="1.27" layer="21" rot="SR90" align="center-left">D7</text>
<text x="7.62" y="-5.08" size="1.27" layer="21" rot="SR90" align="center-left">D8</text>
<text x="10.16" y="-5.08" size="1.27" layer="21" rot="SR90" align="center-left">D9</text>
<text x="12.7" y="-5.08" size="1.27" layer="21" rot="SR90" align="center-left">D10</text>
<text x="15.24" y="-5.08" size="1.27" layer="21" rot="SR90" align="center-left">D11</text>
<text x="17.78" y="-5.08" size="1.27" layer="21" rot="SR90" align="center-left">D12</text>
<text x="17.78" y="5.08" size="1.27" layer="21" rot="SR90" align="center-right">D13</text>
<text x="15.24" y="5.08" size="1.27" layer="21" rot="SR90" align="center-right">3V</text>
<text x="12.7" y="5.08" size="1.27" layer="21" rot="SR90" align="center-right">REF</text>
<text x="10.16" y="5.08" size="1.27" layer="21" rot="SR90" align="center-right">A0</text>
<text x="7.62" y="5.08" size="1.27" layer="21" rot="SR90" align="center-right">A1</text>
<text x="5.08" y="5.08" size="1.27" layer="21" rot="SR90" align="center-right">A2</text>
<text x="2.54" y="5.08" size="1.27" layer="21" rot="SR90" align="center-right">A3</text>
<text x="0" y="5.08" size="1.27" layer="21" rot="SR90" align="center-right">A4</text>
<text x="-2.54" y="5.08" size="1.27" layer="21" rot="SR90" align="center-right">A5</text>
<text x="-5.08" y="5.08" size="1.27" layer="21" rot="SR90" align="center-right">A6</text>
<text x="-7.62" y="5.08" size="1.27" layer="21" rot="SR90" align="center-right">A7</text>
<text x="-10.16" y="5.08" size="1.27" layer="21" rot="SR90" align="center-right">5V</text>
<text x="-12.7" y="5.08" size="1.27" layer="21" rot="SR90" align="center-right">RST</text>
<text x="-15.24" y="5.08" size="1.27" layer="21" rot="SR90" align="center-right">GND</text>
<text x="-17.78" y="5.08" size="1.27" layer="21" rot="SR90" align="center-right">VIN</text>
<wire x1="-21.59" y1="10.16" x2="21.59" y2="10.16" width="0.127" layer="21"/>
<wire x1="21.59" y1="10.16" x2="21.59" y2="-10.16" width="0.127" layer="21"/>
<wire x1="21.59" y1="-10.16" x2="-21.59" y2="-10.16" width="0.127" layer="21"/>
<wire x1="-21.59" y1="-10.16" x2="-21.59" y2="10.16" width="0.127" layer="21"/>
<wire x1="22.86" y1="3.81" x2="22.86" y2="-3.81" width="0.127" layer="51"/>
<wire x1="22.86" y1="-3.81" x2="19.05" y2="-3.81" width="0.127" layer="51"/>
<wire x1="19.05" y1="-3.81" x2="19.05" y2="3.81" width="0.127" layer="51"/>
<wire x1="19.05" y1="3.81" x2="22.86" y2="3.81" width="0.127" layer="51"/>
<circle x="-20.32" y="-5.715" radius="0.635" width="0.127" layer="21"/>
<circle x="-20.32" y="-5.715" radius="0.635" width="0.127" layer="51"/>
</package>
</packages>
<symbols>
<symbol name="MXP4250D">
<pin name="VOUT" x="-12.7" y="0" length="middle" rot="R90"/>
<pin name="GND" x="-7.62" y="0" length="middle" rot="R90"/>
<pin name="VCC" x="-2.54" y="0" length="middle" rot="R90"/>
<pin name="P$4" x="2.54" y="0" length="middle" rot="R90"/>
<pin name="P$5" x="7.62" y="0" length="middle" rot="R90"/>
<pin name="P$6" x="12.7" y="0" length="middle" rot="R90"/>
<wire x1="-15.24" y1="5.08" x2="15.24" y2="5.08" width="0.254" layer="94"/>
<wire x1="15.24" y1="5.08" x2="15.24" y2="15.24" width="0.254" layer="94"/>
<wire x1="15.24" y1="15.24" x2="-15.24" y2="15.24" width="0.254" layer="94"/>
<wire x1="-15.24" y1="15.24" x2="-15.24" y2="5.08" width="0.254" layer="94"/>
</symbol>
<symbol name="ARDUINO_NANO">
<pin name="D1" x="-35.56" y="-15.24" length="middle" rot="R90"/>
<pin name="D0" x="-30.48" y="-15.24" length="middle" rot="R90"/>
<pin name="RST1" x="-25.4" y="-15.24" length="middle" rot="R90"/>
<pin name="GND1" x="-20.32" y="-15.24" length="middle" rot="R90"/>
<pin name="D2" x="-15.24" y="-15.24" length="middle" rot="R90"/>
<pin name="D3" x="-10.16" y="-15.24" length="middle" rot="R90"/>
<pin name="D4" x="-5.08" y="-15.24" length="middle" rot="R90"/>
<pin name="D5" x="0" y="-15.24" length="middle" rot="R90"/>
<pin name="D6" x="5.08" y="-15.24" length="middle" rot="R90"/>
<pin name="D7" x="10.16" y="-15.24" length="middle" rot="R90"/>
<pin name="D8" x="15.24" y="-15.24" length="middle" rot="R90"/>
<pin name="D9" x="20.32" y="-15.24" length="middle" rot="R90"/>
<pin name="D10" x="25.4" y="-15.24" length="middle" rot="R90"/>
<pin name="D11" x="30.48" y="-15.24" length="middle" rot="R90"/>
<pin name="D12" x="35.56" y="-15.24" length="middle" rot="R90"/>
<pin name="D13" x="35.56" y="15.24" length="middle" rot="R270"/>
<pin name="3V" x="30.48" y="15.24" length="middle" rot="R270"/>
<pin name="REF" x="25.4" y="15.24" length="middle" rot="R270"/>
<pin name="A0" x="20.32" y="15.24" length="middle" rot="R270"/>
<pin name="A1" x="15.24" y="15.24" length="middle" rot="R270"/>
<pin name="A2" x="10.16" y="15.24" length="middle" rot="R270"/>
<pin name="A3" x="5.08" y="15.24" length="middle" rot="R270"/>
<pin name="A4" x="0" y="15.24" length="middle" rot="R270"/>
<pin name="A5" x="-5.08" y="15.24" length="middle" rot="R270"/>
<pin name="A6" x="-10.16" y="15.24" length="middle" rot="R270"/>
<pin name="A7" x="-15.24" y="15.24" length="middle" rot="R270"/>
<pin name="5V" x="-20.32" y="15.24" length="middle" rot="R270"/>
<pin name="RST2" x="-25.4" y="15.24" length="middle" rot="R270"/>
<pin name="GND2" x="-30.48" y="15.24" length="middle" rot="R270"/>
<pin name="VIN" x="-35.56" y="15.24" length="middle" rot="R270"/>
<wire x1="-38.1" y1="10.16" x2="38.1" y2="10.16" width="0.254" layer="94"/>
<wire x1="38.1" y1="10.16" x2="38.1" y2="5.08" width="0.254" layer="94"/>
<wire x1="38.1" y1="5.08" x2="38.1" y2="-5.08" width="0.254" layer="94"/>
<wire x1="38.1" y1="-5.08" x2="38.1" y2="-10.16" width="0.254" layer="94"/>
<wire x1="38.1" y1="-10.16" x2="-38.1" y2="-10.16" width="0.254" layer="94"/>
<wire x1="-38.1" y1="-10.16" x2="-38.1" y2="10.16" width="0.254" layer="94"/>
<wire x1="38.1" y1="5.08" x2="40.64" y2="5.08" width="0.254" layer="94"/>
<wire x1="40.64" y1="5.08" x2="40.64" y2="-5.08" width="0.254" layer="94"/>
<wire x1="40.64" y1="-5.08" x2="38.1" y2="-5.08" width="0.254" layer="94"/>
<circle x="-40.64" y="-8.89" radius="1.27" width="0.254" layer="94"/>
</symbol>
</symbols>
<devicesets>
<deviceset name="MXP4250D">
<gates>
<gate name="G$1" symbol="MXP4250D" x="0" y="0"/>
</gates>
<devices>
<device name="" package="MXP4250D">
<connects>
<connect gate="G$1" pin="GND" pad="2"/>
<connect gate="G$1" pin="P$4" pad="4"/>
<connect gate="G$1" pin="P$5" pad="5"/>
<connect gate="G$1" pin="P$6" pad="6"/>
<connect gate="G$1" pin="VCC" pad="3"/>
<connect gate="G$1" pin="VOUT" pad="1"/>
</connects>
<technologies>
<technology name=""/>
</technologies>
</device>
</devices>
</deviceset>
<deviceset name="ARDUINO_NANO">
<gates>
<gate name="G$1" symbol="ARDUINO_NANO" x="0" y="0"/>
</gates>
<devices>
<device name="" package="ARDUINO_NANO">
<connects>
<connect gate="G$1" pin="3V" pad="17"/>
<connect gate="G$1" pin="5V" pad="27"/>
<connect gate="G$1" pin="A0" pad="19"/>
<connect gate="G$1" pin="A1" pad="20"/>
<connect gate="G$1" pin="A2" pad="21"/>
<connect gate="G$1" pin="A3" pad="22"/>
<connect gate="G$1" pin="A4" pad="23"/>
<connect gate="G$1" pin="A5" pad="24"/>
<connect gate="G$1" pin="A6" pad="25"/>
<connect gate="G$1" pin="A7" pad="26"/>
<connect gate="G$1" pin="D0" pad="2"/>
<connect gate="G$1" pin="D1" pad="1"/>
<connect gate="G$1" pin="D10" pad="13"/>
<connect gate="G$1" pin="D11" pad="14"/>
<connect gate="G$1" pin="D12" pad="15"/>
<connect gate="G$1" pin="D13" pad="16"/>
<connect gate="G$1" pin="D2" pad="5"/>
<connect gate="G$1" pin="D3" pad="6"/>
<connect gate="G$1" pin="D4" pad="7"/>
<connect gate="G$1" pin="D5" pad="8"/>
<connect gate="G$1" pin="D6" pad="9"/>
<connect gate="G$1" pin="D7" pad="10"/>
<connect gate="G$1" pin="D8" pad="11"/>
<connect gate="G$1" pin="D9" pad="12"/>
<connect gate="G$1" pin="GND1" pad="4"/>
<connect gate="G$1" pin="GND2" pad="29"/>
<connect gate="G$1" pin="REF" pad="18"/>
<connect gate="G$1" pin="RST1" pad="3"/>
<connect gate="G$1" pin="RST2" pad="28"/>
<connect gate="G$1" pin="VIN" pad="30"/>
</connects>
<technologies>
<technology name=""/>
</technologies>
</device>
</devices>
</deviceset>
</devicesets>
</library>
</libraries>
<attributes>
</attributes>
<variantdefs>
</variantdefs>
<classes>
<class number="0" name="default" width="0" drill="0">
</class>
</classes>
<parts>
<part name="0" library="RFIDbee" deviceset="MXP4250D" device=""/>
<part name="1" library="RFIDbee" deviceset="MXP4250D" device=""/>
<part name="2" library="RFIDbee" deviceset="MXP4250D" device=""/>
<part name="3" library="RFIDbee" deviceset="MXP4250D" device=""/>
<part name="4" library="RFIDbee" deviceset="MXP4250D" device=""/>
<part name="5" library="RFIDbee" deviceset="MXP4250D" device=""/>
<part name="6" library="RFIDbee" deviceset="MXP4250D" device=""/>
<part name="7" library="RFIDbee" deviceset="MXP4250D" device=""/>
<part name="U$1" library="RFIDbee" deviceset="ARDUINO_NANO" device=""/>
</parts>
<sheets>
<sheet>
<plain>
</plain>
<instances>
<instance part="0" gate="G$1" x="25.4" y="71.12" smashed="yes"/>
<instance part="1" gate="G$1" x="58.42" y="71.12" smashed="yes"/>
<instance part="2" gate="G$1" x="91.44" y="71.12" smashed="yes"/>
<instance part="3" gate="G$1" x="124.46" y="71.12" smashed="yes"/>
<instance part="4" gate="G$1" x="157.48" y="71.12" smashed="yes"/>
<instance part="5" gate="G$1" x="190.5" y="71.12" smashed="yes"/>
<instance part="6" gate="G$1" x="223.52" y="71.12" smashed="yes"/>
<instance part="7" gate="G$1" x="256.54" y="71.12" smashed="yes"/>
<instance part="U$1" gate="G$1" x="142.24" y="25.4" smashed="yes"/>
</instances>
<busses>
</busses>
<nets>
<net name="N$1" class="0">
<segment>
<pinref part="U$1" gate="G$1" pin="A0"/>
<wire x1="162.56" y1="40.64" x2="162.56" y2="43.18" width="0.1524" layer="91"/>
<wire x1="162.56" y1="43.18" x2="12.7" y2="43.18" width="0.1524" layer="91"/>
<pinref part="0" gate="G$1" pin="VOUT"/>
<wire x1="12.7" y1="43.18" x2="12.7" y2="71.12" width="0.1524" layer="91"/>
</segment>
</net>
<net name="N$2" class="0">
<segment>
<pinref part="U$1" gate="G$1" pin="A1"/>
<wire x1="157.48" y1="40.64" x2="157.48" y2="45.72" width="0.1524" layer="91"/>
<wire x1="157.48" y1="45.72" x2="45.72" y2="45.72" width="0.1524" layer="91"/>
<pinref part="1" gate="G$1" pin="VOUT"/>
<wire x1="45.72" y1="45.72" x2="45.72" y2="71.12" width="0.1524" layer="91"/>
</segment>
</net>
<net name="N$3" class="0">
<segment>
<pinref part="U$1" gate="G$1" pin="A2"/>
<wire x1="152.4" y1="40.64" x2="152.4" y2="48.26" width="0.1524" layer="91"/>
<pinref part="2" gate="G$1" pin="VOUT"/>
<wire x1="152.4" y1="48.26" x2="78.74" y2="48.26" width="0.1524" layer="91"/>
<wire x1="78.74" y1="48.26" x2="78.74" y2="71.12" width="0.1524" layer="91"/>
</segment>
</net>
<net name="N$4" class="0">
<segment>
<pinref part="U$1" gate="G$1" pin="A3"/>
<wire x1="147.32" y1="40.64" x2="147.32" y2="50.8" width="0.1524" layer="91"/>
<wire x1="147.32" y1="50.8" x2="111.76" y2="50.8" width="0.1524" layer="91"/>
<pinref part="3" gate="G$1" pin="VOUT"/>
<wire x1="111.76" y1="50.8" x2="111.76" y2="71.12" width="0.1524" layer="91"/>
</segment>
</net>
<net name="N$5" class="0">
<segment>
<pinref part="U$1" gate="G$1" pin="A4"/>
<wire x1="142.24" y1="40.64" x2="142.24" y2="53.34" width="0.1524" layer="91"/>
<pinref part="4" gate="G$1" pin="VOUT"/>
<wire x1="142.24" y1="53.34" x2="144.78" y2="53.34" width="0.1524" layer="91"/>
<wire x1="144.78" y1="53.34" x2="144.78" y2="71.12" width="0.1524" layer="91"/>
</segment>
</net>
<net name="N$6" class="0">
<segment>
<pinref part="U$1" gate="G$1" pin="A5"/>
<wire x1="137.16" y1="40.64" x2="137.16" y2="55.88" width="0.1524" layer="91"/>
<pinref part="5" gate="G$1" pin="VOUT"/>
<wire x1="137.16" y1="55.88" x2="177.8" y2="55.88" width="0.1524" layer="91"/>
<wire x1="177.8" y1="55.88" x2="177.8" y2="71.12" width="0.1524" layer="91"/>
</segment>
</net>
<net name="N$7" class="0">
<segment>
<pinref part="U$1" gate="G$1" pin="A6"/>
<wire x1="132.08" y1="40.64" x2="132.08" y2="58.42" width="0.1524" layer="91"/>
<wire x1="132.08" y1="58.42" x2="210.82" y2="58.42" width="0.1524" layer="91"/>
<pinref part="6" gate="G$1" pin="VOUT"/>
<wire x1="210.82" y1="58.42" x2="210.82" y2="71.12" width="0.1524" layer="91"/>
</segment>
</net>
<net name="N$8" class="0">
<segment>
<pinref part="U$1" gate="G$1" pin="A7"/>
<wire x1="127" y1="40.64" x2="127" y2="60.96" width="0.1524" layer="91"/>
<pinref part="7" gate="G$1" pin="VOUT"/>
<wire x1="127" y1="60.96" x2="243.84" y2="60.96" width="0.1524" layer="91"/>
<wire x1="243.84" y1="60.96" x2="243.84" y2="71.12" width="0.1524" layer="91"/>
</segment>
</net>
<net name="N$9" class="0">
<segment>
<pinref part="U$1" gate="G$1" pin="5V"/>
<wire x1="121.92" y1="40.64" x2="121.92" y2="63.5" width="0.1524" layer="91"/>
<pinref part="0" gate="G$1" pin="VCC"/>
<wire x1="121.92" y1="63.5" x2="88.9" y2="63.5" width="0.1524" layer="91"/>
<wire x1="88.9" y1="63.5" x2="55.88" y2="63.5" width="0.1524" layer="91"/>
<wire x1="55.88" y1="63.5" x2="22.86" y2="63.5" width="0.1524" layer="91"/>
<wire x1="22.86" y1="63.5" x2="22.86" y2="71.12" width="0.1524" layer="91"/>
<pinref part="1" gate="G$1" pin="VCC"/>
<wire x1="55.88" y1="71.12" x2="55.88" y2="63.5" width="0.1524" layer="91"/>
<junction x="55.88" y="63.5"/>
<pinref part="2" gate="G$1" pin="VCC"/>
<wire x1="88.9" y1="71.12" x2="88.9" y2="63.5" width="0.1524" layer="91"/>
<junction x="88.9" y="63.5"/>
<pinref part="3" gate="G$1" pin="VCC"/>
<wire x1="121.92" y1="71.12" x2="121.92" y2="63.5" width="0.1524" layer="91"/>
<junction x="121.92" y="63.5"/>
<pinref part="4" gate="G$1" pin="VCC"/>
<wire x1="154.94" y1="71.12" x2="154.94" y2="63.5" width="0.1524" layer="91"/>
<wire x1="154.94" y1="63.5" x2="121.92" y2="63.5" width="0.1524" layer="91"/>
<pinref part="5" gate="G$1" pin="VCC"/>
<wire x1="187.96" y1="71.12" x2="187.96" y2="63.5" width="0.1524" layer="91"/>
<wire x1="187.96" y1="63.5" x2="154.94" y2="63.5" width="0.1524" layer="91"/>
<junction x="154.94" y="63.5"/>
<pinref part="6" gate="G$1" pin="VCC"/>
<wire x1="220.98" y1="71.12" x2="220.98" y2="63.5" width="0.1524" layer="91"/>
<wire x1="220.98" y1="63.5" x2="187.96" y2="63.5" width="0.1524" layer="91"/>
<junction x="187.96" y="63.5"/>
<pinref part="7" gate="G$1" pin="VCC"/>
<wire x1="254" y1="71.12" x2="254" y2="63.5" width="0.1524" layer="91"/>
<wire x1="254" y1="63.5" x2="220.98" y2="63.5" width="0.1524" layer="91"/>
<junction x="220.98" y="63.5"/>
</segment>
</net>
<net name="N$10" class="0">
<segment>
<pinref part="U$1" gate="G$1" pin="GND2"/>
<wire x1="111.76" y1="40.64" x2="109.22" y2="40.64" width="0.1524" layer="91"/>
<wire x1="109.22" y1="40.64" x2="109.22" y2="66.04" width="0.1524" layer="91"/>
<wire x1="109.22" y1="66.04" x2="116.84" y2="66.04" width="0.1524" layer="91"/>
<pinref part="3" gate="G$1" pin="GND"/>
<wire x1="116.84" y1="66.04" x2="116.84" y2="71.12" width="0.1524" layer="91"/>
<pinref part="2" gate="G$1" pin="GND"/>
<wire x1="83.82" y1="71.12" x2="83.82" y2="66.04" width="0.1524" layer="91"/>
<wire x1="83.82" y1="66.04" x2="109.22" y2="66.04" width="0.1524" layer="91"/>
<junction x="109.22" y="66.04"/>
<pinref part="1" gate="G$1" pin="GND"/>
<wire x1="50.8" y1="71.12" x2="50.8" y2="66.04" width="0.1524" layer="91"/>
<wire x1="50.8" y1="66.04" x2="83.82" y2="66.04" width="0.1524" layer="91"/>
<junction x="83.82" y="66.04"/>
<pinref part="0" gate="G$1" pin="GND"/>
<wire x1="17.78" y1="71.12" x2="17.78" y2="66.04" width="0.1524" layer="91"/>
<wire x1="17.78" y1="66.04" x2="50.8" y2="66.04" width="0.1524" layer="91"/>
<junction x="50.8" y="66.04"/>
<pinref part="4" gate="G$1" pin="GND"/>
<wire x1="149.86" y1="71.12" x2="149.86" y2="66.04" width="0.1524" layer="91"/>
<wire x1="149.86" y1="66.04" x2="116.84" y2="66.04" width="0.1524" layer="91"/>
<junction x="116.84" y="66.04"/>
<pinref part="5" gate="G$1" pin="GND"/>
<wire x1="182.88" y1="71.12" x2="182.88" y2="66.04" width="0.1524" layer="91"/>
<wire x1="182.88" y1="66.04" x2="149.86" y2="66.04" width="0.1524" layer="91"/>
<junction x="149.86" y="66.04"/>
<pinref part="6" gate="G$1" pin="GND"/>
<wire x1="215.9" y1="71.12" x2="215.9" y2="66.04" width="0.1524" layer="91"/>
<wire x1="215.9" y1="66.04" x2="182.88" y2="66.04" width="0.1524" layer="91"/>
<junction x="182.88" y="66.04"/>
<pinref part="7" gate="G$1" pin="GND"/>
<wire x1="248.92" y1="71.12" x2="248.92" y2="66.04" width="0.1524" layer="91"/>
<wire x1="248.92" y1="66.04" x2="215.9" y2="66.04" width="0.1524" layer="91"/>
<junction x="215.9" y="66.04"/>
</segment>
</net>
</nets>
</sheet>
</sheets>
</schematic>
</drawing>
</eagle>
```
